# Increasing Trust in Real-World Evidence Through Evaluation of Observational Data Quality

**DOI:** 10.1101/2021.03.25.21254341

**Authors:** Clair Blacketer, Frank J Defalco, Patrick B Ryan, Peter R Rijnbeek

**Affiliations:** Observational Health Data Analytics, Janssen Research and Development, LLC, Titusville, NJ, USA; Department of Medical Informatics, Erasmus University Medical Center, Rotterdam, The Netherlands; Department of Biomedical Informatics, Columbia University, New York, USA

## Abstract

Advances in standardization of observational healthcare data have enabled methodological breakthroughs, rapid global collaboration, and generation of real-world evidence to improve patient outcomes. Standardizations in data structure, such as use of Common Data Models (CDM), need to be coupled with standardized approaches for data quality assessment. To ensure confidence in real-world evidence generated from the analysis of real-world data, one must first have confidence in the data itself. The Data Quality Dashboard is an open-source R package that reports potential quality issues in an OMOP CDM instance through the systematic execution and summarization of over 3,300 configurable data quality checks. We describe the implementation of check types across a data quality framework of conformance, completeness, plausibility, with both verification and validation. We illustrate how data quality checks, paired with decision thresholds, can be configured to customize data quality reporting across a range of observational health data sources. We discuss how data quality reporting can become part of the overall real-world evidence generation and dissemination process to promote transparency and build confidence in the resulting output. Transparently communicating how well CDM standardized databases adhere to a set of quality measures adds a crucial piece that is currently missing from observational research. Assessing and improving the quality of our data will inherently improve the quality of the evidence we generate.

## Supplementary material for "Increasing Trust in Real-World Evidence Through Evaluation of Observational Data Quality": results_cdm_mdcd (part 1 of 6)

```
{"startTimestamp":["2020-08-24 15:44:34"],"endTimestamp":["2020-08-24 18:50:57"],"executionTime":["3 hours"],"CheckResults":[{"NUM_VIOLATED_ROWS":0,"PCT_VIOLATED_ROWS":0,"NUM_DENOMINATOR_ROWS":28095636,"EXECUTION_TIME":"1.875947 secs","QUERY_TEXT":"\r\n/*********\r\nTable Level:  \r\nMEASURE_PERSON_COMPLETENESS\r\nDetermine what #/% of persons have at least one record in the cdmTable\r\n\r\nParameters used in this template:\r\ncdmDatabaseSchema = cdm_ibm_mdcd_v993.dbo\r\ncdmTableName = OBSERVATION_PERIOD\r\n\r\n**********/\r\n\r\n\r\nSELECT num_violated_rows, CASE WHEN denominator.num_rows = 0 THEN 0 ELSE 1.0*num_violated_rows/denominator.num_rows END  AS pct_violated_rows, \r\n  denominator.num_rows as num_denominator_rows\r\nFROM\r\n(\r\n\tSELECT COUNT_BIG(violated_rows.person_id) AS num_violated_rows\r\n\tFROM\r\n\t(\r\n\t\tSELECT cdmTable.* \r\n\t\tFROM cdm_ibm_mdcd_v993.dbo.person cdmTable\r\n\t\t\r\n\t\tLEFT JOIN cdm_ibm_mdcd_v993.dbo.OBSERVATION_PERIOD cdmTable2\r\n\t\tON cdmTable.person_id = cdmTable2.person_id\r\n\t\tWHERE cdmTable2.person_id IS NULL\r\n\t) violated_rows\r\n) violated_row_count,\r\n( \r\n\tSELECT COUNT_BIG(*) AS num_rows\r\n\tFROM cdm_ibm_mdcd_v993.dbo.person cdmTable\r\n\t\r\n) denominator\r\n;","CHECK_NAME":"measurePersonCompleteness","CHECK_LEVEL":"TABLE","CHECK_DESCRIPTION":"The number and percent of persons in the CDM that do not have at least one record in the OBSERVATION_PERIOD table","CDM_TABLE_NAME":"OBSERVATION_PERIOD","SQL_FILE":"table_person_completeness.sql","CATEGORY":"Completeness","SUBCATEGORY":"","CONTEXT":"Validation","checkId":1,"FAILED":0,"THRESHOLD_VALUE":0,"_row":"1.1"},{"NUM_VIOLATED_ROWS":5140042,"PCT_VIOLATED_ROWS":0.1829,"NUM_DENOMINATOR_ROWS":28095636,"EXECUTION_TIME":"3.395921 secs","QUERY_TEXT":"\r\n/*********\r\nTable Level:  \r\nMEASURE_PERSON_COMPLETENESS\r\nDetermine what #/% of persons have at least one record in the cdmTable\r\n\r\nParameters used in this template:\r\ncdmDatabaseSchema = cdm_ibm_mdcd_v993.dbo\r\ncdmTableName = VISIT_OCCURRENCE\r\n\r\n**********/\r\n\r\n\r\nSELECT num_violated_rows, CASE WHEN denominator.num_rows = 0 THEN 0 ELSE 1.0*num_violated_rows/denominator.num_rows END  AS pct_violated_rows, \r\n  denominator.num_rows as num_denominator_rows\r\nFROM\r\n(\r\n\tSELECT COUNT_BIG(violated_rows.person_id) AS num_violated_rows\r\n\tFROM\r\n\t(\r\n\t\tSELECT cdmTable.* \r\n\t\tFROM cdm_ibm_mdcd_v993.dbo.person cdmTable\r\n\t\t\r\n\t\tLEFT JOIN cdm_ibm_mdcd_v993.dbo.VISIT_OCCURRENCE cdmTable2\r\n\t\tON cdmTable.person_id = cdmTable2.person_id\r\n\t\tWHERE cdmTable2.person_id IS NULL\r\n\t) violated_rows\r\n) violated_row_count,\r\n( \r\n\tSELECT COUNT_BIG(*) AS num_rows\r\n\tFROM cdm_ibm_mdcd_v993.dbo.person cdmTable\r\n\t\r\n) denominator\r\n;","CHECK_NAME":"measurePersonCompleteness","CHECK_LEVEL":"TABLE","CHECK_DESCRIPTION":"The number and percent of persons in the CDM that do not have at least one record in the VISIT_OCCURRENCE table","CDM_TABLE_NAME":"VISIT_OCCURRENCE","SQL_FILE":"table_person_completeness.sql","CATEGORY":"Completeness","SUBCATEGORY":"","CONTEXT":"Validation","checkId":2,"FAILED":0,"THRESHOLD_VALUE":95,"_row":"1.2"},{"NUM_VIOLATED_ROWS":5947146,"PCT_VIOLATED_ROWS":0.2117,"NUM_DENOMINATOR_ROWS":28095636,"EXECUTION_TIME":"3.721896 secs","QUERY_TEXT":"\r\n/*********\r\nTable Level:  \r\nMEASURE_PERSON_COMPLETENESS\r\nDetermine what #/% of persons have at least one record in the cdmTable\r\n\r\nParameters used in this template:\r\ncdmDatabaseSchema = cdm_ibm_mdcd_v993.dbo\r\ncdmTableName = CONDITION_OCCURRENCE\r\n\r\n**********/\r\n\r\n\r\nSELECT num_violated_rows, CASE WHEN denominator.num_rows = 0 THEN 0 ELSE 1.0*num_violated_rows/denominator.num_rows END  AS pct_violated_rows, \r\n  denominator.num_rows as num_denominator_rows\r\nFROM\r\n(\r\n\tSELECT COUNT_BIG(violated_rows.person_id) AS num_violated_rows\r\n\tFROM\r\n\t(\r\n\t\tSELECT cdmTable.* \r\n\t\tFROM cdm_ibm_mdcd_v993.dbo.person cdmTable\r\n\t\t\r\n\t\tLEFT JOIN cdm_ibm_mdcd_v993.dbo.CONDITION_OCCURRENCE cdmTable2\r\n\t\tON cdmTable.person_id = cdmTable2.person_id\r\n\t\tWHERE cdmTable2.person_id IS NULL\r\n\t) violated_rows\r\n) violated_row_count,\r\n( \r\n\tSELECT COUNT_BIG(*) AS num_rows\r\n\tFROM cdm_ibm_mdcd_v993.dbo.person cdmTable\r\n\t\r\n) denominator\r\n;","CHECK_NAME":"measurePersonCompleteness","CHECK_LEVEL":"TABLE","CHECK_DESCRIPTION":"The number and percent of persons in the CDM that do not have at least one record in the CONDITION_OCCURRENCE table","CDM_TABLE_NAME":"CONDITION_OCCURRENCE","SQL_FILE":"table_person_completeness.sql","CATEGORY":"Completeness","SUBCATEGORY":"","CONTEXT":"Validation","checkId":3,"FAILED":0,"THRESHOLD_VALUE":95,"_row":"1.3"},{"NUM_VIOLATED_ROWS":7664868,"PCT_VIOLATED_ROWS":0.2728,"NUM_DENOMINATOR_ROWS":28095636,"EXECUTION_TIME":"3.516901 secs","QUERY_TEXT":"\r\n/*********\r\nTable Level:  \r\nMEASURE_PERSON_COMPLETENESS\r\nDetermine what #/% of persons have at least one record in the cdmTable\r\n\r\nParameters used in this template:\r\ncdmDatabaseSchema = cdm_ibm_mdcd_v993.dbo\r\ncdmTableName = DRUG_EXPOSURE\r\n\r\n**********/\r\n\r\n\r\nSELECT num_violated_rows, CASE WHEN denominator.num_rows = 0 THEN 0 ELSE 1.0*num_violated_rows/denominator.num_rows END  AS pct_violated_rows, \r\n  denominator.num_rows as num_denominator_rows\r\nFROM\r\n(\r\n\tSELECT COUNT_BIG(violated_rows.person_id) AS num_violated_rows\r\n\tFROM\r\n\t(\r\n\t\tSELECT cdmTable.* \r\n\t\tFROM cdm_ibm_mdcd_v993.dbo.person cdmTable\r\n\t\t\r\n\t\tLEFT JOIN cdm_ibm_mdcd_v993.dbo.DRUG_EXPOSURE cdmTable2\r\n\t\tON cdmTable.person_id = cdmTable2.person_id\r\n\t\tWHERE cdmTable2.person_id IS NULL\r\n\t) violated_rows\r\n) violated_row_count,\r\n( \r\n\tSELECT COUNT_BIG(*) AS num_rows\r\n\tFROM cdm_ibm_mdcd_v993.dbo.person cdmTable\r\n\t\r\n) denominator\r\n;","CHECK_NAME":"measurePersonCompleteness","CHECK_LEVEL":"TABLE","CHECK_DESCRIPTION":"The number and percent of persons in the CDM that do not have at least one record in the DRUG_EXPOSURE table","CDM_TABLE_NAME":"DRUG_EXPOSURE","SQL_FILE":"table_person_completeness.sql","CATEGORY":"Completeness","SUBCATEGORY":"","CONTEXT":"Validation","checkId":4,"FAILED":0,"THRESHOLD_VALUE":95,"_row":"1.4"},{"NUM_VIOLATED_ROWS":5302104,"PCT_VIOLATED_ROWS":0.1887,"NUM_DENOMINATOR_ROWS":28095636,"EXECUTION_TIME":"2.657936 secs","QUERY_TEXT":"\r\n/*********\r\nTable Level:  \r\nMEASURE_PERSON_COMPLETENESS\r\nDetermine what #/% of persons have at least one record in the cdmTable\r\n\r\nParameters used in this template:\r\ncdmDatabaseSchema = cdm_ibm_mdcd_v993.dbo\r\ncdmTableName = PROCEDURE_OCCURRENCE\r\n\r\n**********/\r\n\r\n\r\nSELECT num_violated_rows, CASE WHEN denominator.num_rows = 0 THEN 0 ELSE 1.0*num_violated_rows/denominator.num_rows END  AS pct_violated_rows, \r\n  denominator.num_rows as num_denominator_rows\r\nFROM\r\n(\r\n\tSELECT COUNT_BIG(violated_rows.person_id) AS num_violated_rows\r\n\tFROM\r\n\t(\r\n\t\tSELECT cdmTable.* \r\n\t\tFROM cdm_ibm_mdcd_v993.dbo.person cdmTable\r\n\t\t\r\n\t\tLEFT JOIN cdm_ibm_mdcd_v993.dbo.PROCEDURE_OCCURRENCE cdmTable2\r\n\t\tON cdmTable.person_id = cdmTable2.person_id\r\n\t\tWHERE cdmTable2.person_id IS NULL\r\n\t) violated_rows\r\n) violated_row_count,\r\n( \r\n\tSELECT COUNT_BIG(*) AS num_rows\r\n\tFROM cdm_ibm_mdcd_v993.dbo.person cdmTable\r\n\t\r\n) denominator\r\n;","CHECK_NAME":"measurePersonCompleteness","CHECK_LEVEL":"TABLE","CHECK_DESCRIPTION":"The number and percent of persons in the CDM that do not have at least one record in the PROCEDURE_OCCURRENCE table","CDM_TABLE_NAME":"PROCEDURE_OCCURRENCE","SQL_FILE":"table_person_completeness.sql","CATEGORY":"Completeness","SUBCATEGORY":"","CONTEXT":"Validation","checkId":5,"FAILED":0,"THRESHOLD_VALUE":95,"_row":"1.5"},{"NUM_VIOLATED_ROWS":18051346,"PCT_VIOLATED_ROWS":0.6425,"NUM_DENOMINATOR_ROWS":28095636,"EXECUTION_TIME":"1.103951 secs","QUERY_TEXT":"\r\n/*********\r\nTable Level:  \r\nMEASURE_PERSON_COMPLETENESS\r\nDetermine what #/% of persons have at least one record in the cdmTable\r\n\r\nParameters used in this template:\r\ncdmDatabaseSchema = cdm_ibm_mdcd_v993.dbo\r\ncdmTableName = DEVICE_EXPOSURE\r\n\r\n**********/\r\n\r\n\r\nSELECT num_violated_rows, CASE WHEN denominator.num_rows = 0 THEN 0 ELSE 1.0*num_violated_rows/denominator.num_rows END  AS pct_violated_rows, \r\n  denominator.num_rows as num_denominator_rows\r\nFROM\r\n(\r\n\tSELECT COUNT_BIG(violated_rows.person_id) AS num_violated_rows\r\n\tFROM\r\n\t(\r\n\t\tSELECT cdmTable.* \r\n\t\tFROM cdm_ibm_mdcd_v993.dbo.person cdmTable\r\n\t\t\r\n\t\tLEFT JOIN cdm_ibm_mdcd_v993.dbo.DEVICE_EXPOSURE cdmTable2\r\n\t\tON cdmTable.person_id = cdmTable2.person_id\r\n\t\tWHERE cdmTable2.person_id IS NULL\r\n\t) violated_rows\r\n) violated_row_count,\r\n( \r\n\tSELECT COUNT_BIG(*) AS num_rows\r\n\tFROM cdm_ibm_mdcd_v993.dbo.person cdmTable\r\n\t\r\n) denominator\r\n;","CHECK_NAME":"measurePersonCompleteness","CHECK_LEVEL":"TABLE","CHECK_DESCRIPTION":"The number and percent of persons in the CDM that do not have at least one record in the DEVICE_EXPOSURE table","CDM_TABLE_NAME":"DEVICE_EXPOSURE","SQL_FILE":"table_person_completeness.sql","CATEGORY":"Completeness","SUBCATEGORY":"","CONTEXT":"Validation","checkId":6,"FAILED":0,"THRESHOLD_VALUE":100,"_row":"1.6"},{"NUM_VIOLATED_ROWS":9925239,"PCT_VIOLATED_ROWS":0.3533,"NUM_DENOMINATOR_ROWS":28095636,"EXECUTION_TIME":"1.702963 secs","QUERY_TEXT":"\r\n/*********\r\nTable Level:  \r\nMEASURE_PERSON_COMPLETENESS\r\nDetermine what #/% of persons have at least one record in the cdmTable\r\n\r\nParameters used in this template:\r\ncdmDatabaseSchema = cdm_ibm_mdcd_v993.dbo\r\ncdmTableName = MEASUREMENT\r\n\r\n**********/\r\n\r\n\r\nSELECT num_violated_rows, CASE WHEN denominator.num_rows = 0 THEN 0 ELSE 1.0*num_violated_rows/denominator.num_rows END  AS pct_violated_rows, \r\n  denominator.num_rows as num_denominator_rows\r\nFROM\r\n(\r\n\tSELECT COUNT_BIG(violated_rows.person_id) AS num_violated_rows\r\n\tFROM\r\n\t(\r\n\t\tSELECT cdmTable.* \r\n\t\tFROM cdm_ibm_mdcd_v993.dbo.person cdmTable\r\n\t\t\r\n\t\tLEFT JOIN cdm_ibm_mdcd_v993.dbo.MEASUREMENT cdmTable2\r\n\t\tON cdmTable.person_id = cdmTable2.person_id\r\n\t\tWHERE cdmTable2.person_id IS NULL\r\n\t) violated_rows\r\n) violated_row_count,\r\n( \r\n\tSELECT COUNT_BIG(*) AS num_rows\r\n\tFROM cdm_ibm_mdcd_v993.dbo.person cdmTable\r\n\t\r\n) denominator\r\n;","CHECK_NAME":"measurePersonCompleteness","CHECK_LEVEL":"TABLE","CHECK_DESCRIPTION":"The number and percent of persons in the CDM that do not have at least one record in the MEASUREMENT table","CDM_TABLE_NAME":"MEASUREMENT","SQL_FILE":"table_person_completeness.sql","CATEGORY":"Completeness","SUBCATEGORY":"","CONTEXT":"Validation","checkId":7,"FAILED":0,"THRESHOLD_VALUE":95,"_row":"1.7"},{"NUM_VIOLATED_ROWS":5141809,"PCT_VIOLATED_ROWS":0.183,"NUM_DENOMINATOR_ROWS":28095636,"EXECUTION_TIME":"2.321929 secs","QUERY_TEXT":"\r\n/*********\r\nTable Level:  \r\nMEASURE_PERSON_COMPLETENESS\r\nDetermine what #/% of persons have at least one record in the cdmTable\r\n\r\nParameters used in this template:\r\ncdmDatabaseSchema = cdm_ibm_mdcd_v993.dbo\r\ncdmTableName = VISIT_DETAIL\r\n\r\n**********/\r\n\r\n\r\nSELECT num_violated_rows, CASE WHEN denominator.num_rows = 0 THEN 0 ELSE 1.0*num_violated_rows/denominator.num_rows END  AS pct_violated_rows, \r\n  denominator.num_rows as num_denominator_rows\r\nFROM\r\n(\r\n\tSELECT COUNT_BIG(violated_rows.person_id) AS num_violated_rows\r\n\tFROM\r\n\t(\r\n\t\tSELECT cdmTable.* \r\n\t\tFROM cdm_ibm_mdcd_v993.dbo.person cdmTable\r\n\t\t\r\n\t\tLEFT JOIN cdm_ibm_mdcd_v993.dbo.VISIT_DETAIL cdmTable2\r\n\t\tON cdmTable.person_id = cdmTable2.person_id\r\n\t\tWHERE cdmTable2.person_id IS NULL\r\n\t) violated_rows\r\n) violated_row_count,\r\n( \r\n\tSELECT COUNT_BIG(*) AS num_rows\r\n\tFROM cdm_ibm_mdcd_v993.dbo.person cdmTable\r\n\t\r\n) denominator\r\n;","CHECK_NAME":"measurePersonCompleteness","CHECK_LEVEL":"TABLE","CHECK_DESCRIPTION":"The number and percent of persons in the CDM that do not have at least one record in the VISIT_DETAIL table","CDM_TABLE_NAME":"VISIT_DETAIL","SQL_FILE":"table_person_completeness.sql","CATEGORY":"Completeness","SUBCATEGORY":"","CONTEXT":"Validation","checkId":8,"FAILED":0,"THRESHOLD_VALUE":100,"_row":"1.8"},{"NUM_VIOLATED_ROWS":0,"PCT_VIOLATED_ROWS":0,"NUM_DENOMINATOR_ROWS":28095636,"EXECUTION_TIME":"2.737926 secs","QUERY_TEXT":"\r\n/*********\r\nTable Level:  \r\nMEASURE_PERSON_COMPLETENESS\r\nDetermine what #/% of persons have at least one record in the cdmTable\r\n\r\nParameters used in this template:\r\ncdmDatabaseSchema = cdm_ibm_mdcd_v993.dbo\r\ncdmTableName = OBSERVATION\r\n\r\n**********/\r\n\r\n\r\nSELECT num_violated_rows, CASE WHEN denominator.num_rows = 0 THEN 0 ELSE 1.0*num_violated_rows/denominator.num_rows END  AS pct_violated_rows, \r\n  denominator.num_rows as num_denominator_rows\r\nFROM\r\n(\r\n\tSELECT COUNT_BIG(violated_rows.person_id) AS num_violated_rows\r\n\tFROM\r\n\t(\r\n\t\tSELECT cdmTable.* \r\n\t\tFROM cdm_ibm_mdcd_v993.dbo.person cdmTable\r\n\t\t\r\n\t\tLEFT JOIN cdm_ibm_mdcd_v993.dbo.OBSERVATION cdmTable2\r\n\t\tON cdmTable.person_id = cdmTable2.person_id\r\n\t\tWHERE cdmTable2.person_id IS NULL\r\n\t) violated_rows\r\n) violated_row_count,\r\n( \r\n\tSELECT COUNT_BIG(*) AS num_rows\r\n\tFROM cdm_ibm_mdcd_v993.dbo.person cdmTable\r\n\t\r\n) denominator\r\n;","CHECK_NAME":"measurePersonCompleteness","CHECK_LEVEL":"TABLE","CHECK_DESCRIPTION":"The number and percent of persons in the CDM that do not have at least one record in the OBSERVATION table","CDM_TABLE_NAME":"OBSERVATION","SQL_FILE":"table_person_completeness.sql","CATEGORY":"Completeness","SUBCATEGORY":"","CONTEXT":"Validation","checkId":9,"FAILED":0,"THRESHOLD_VALUE":95,"_row":"1.9"},{"NUM_VIOLATED_ROWS":0,"PCT_VIOLATED_ROWS":0,"NUM_DENOMINATOR_ROWS":28095636,"EXECUTION_TIME":"0.830941 secs","QUERY_TEXT":"\r\n/*********\r\nTable Level:  \r\nMEASURE_PERSON_COMPLETENESS\r\nDetermine what #/% of persons have at least one record in the cdmTable\r\n\r\nParameters used in this template:\r\ncdmDatabaseSchema = cdm_ibm_mdcd_v993.dbo\r\ncdmTableName = PAYER_PLAN_PERIOD\r\n\r\n**********/\r\n\r\n\r\nSELECT num_violated_rows, CASE WHEN denominator.num_rows = 0 THEN 0 ELSE 1.0*num_violated_rows/denominator.num_rows END  AS pct_violated_rows, \r\n  denominator.num_rows as num_denominator_rows\r\nFROM\r\n(\r\n\tSELECT COUNT_BIG(violated_rows.person_id) AS num_violated_rows\r\n\tFROM\r\n\t(\r\n\t\tSELECT cdmTable.* \r\n\t\tFROM cdm_ibm_mdcd_v993.dbo.person cdmTable\r\n\t\t\r\n\t\tLEFT JOIN cdm_ibm_mdcd_v993.dbo.PAYER_PLAN_PERIOD cdmTable2\r\n\t\tON cdmTable.person_id = cdmTable2.person_id\r\n\t\tWHERE cdmTable2.person_id IS NULL\r\n\t) violated_rows\r\n) violated_row_count,\r\n( \r\n\tSELECT COUNT_BIG(*) AS num_rows\r\n\tFROM cdm_ibm_mdcd_v993.dbo.person cdmTable\r\n\t\r\n) denominator\r\n;","CHECK_NAME":"measurePersonCompleteness","CHECK_LEVEL":"TABLE","CHECK_DESCRIPTION":"The number and percent of persons in the CDM that do not have at least one record in the PAYER_PLAN_PERIOD table","CDM_TABLE_NAME":"PAYER_PLAN_PERIOD","SQL_FILE":"table_person_completeness.sql","CATEGORY":"Completeness","SUBCATEGORY":"","CONTEXT":"Validation","checkId":10,"FAILED":0,"THRESHOLD_VALUE":100,"_row":"1.10"},{"NUM_VIOLATED_ROWS":7750260,"PCT_VIOLATED_ROWS":0.2759,"NUM_DENOMINATOR_ROWS":28095636,"EXECUTION_TIME":"1.836954 secs","QUERY_TEXT":"\r\n/*********\r\nTable Level:  \r\nMEASURE_PERSON_COMPLETENESS\r\nDetermine what #/% of persons have at least one record in the cdmTable\r\n\r\nParameters used in this template:\r\ncdmDatabaseSchema = cdm_ibm_mdcd_v993.dbo\r\ncdmTableName = DRUG_ERA\r\n\r\n**********/\r\n\r\n\r\nSELECT num_violated_rows, CASE WHEN denominator.num_rows = 0 THEN 0 ELSE 1.0*num_violated_rows/denominator.num_rows END  AS pct_violated_rows, \r\n  denominator.num_rows as num_denominator_rows\r\nFROM\r\n(\r\n\tSELECT COUNT_BIG(violated_rows.person_id) AS num_violated_rows\r\n\tFROM\r\n\t(\r\n\t\tSELECT cdmTable.* \r\n\t\tFROM cdm_ibm_mdcd_v993.dbo.person cdmTable\r\n\t\t\r\n\t\tLEFT JOIN cdm_ibm_mdcd_v993.dbo.DRUG_ERA cdmTable2\r\n\t\tON cdmTable.person_id = cdmTable2.person_id\r\n\t\tWHERE cdmTable2.person_id IS NULL\r\n\t) violated_rows\r\n) violated_row_count,\r\n( \r\n\tSELECT COUNT_BIG(*) AS num_rows\r\n\tFROM cdm_ibm_mdcd_v993.dbo.person cdmTable\r\n\t\r\n) denominator\r\n;","CHECK_NAME":"measurePersonCompleteness","CHECK_LEVEL":"TABLE","CHECK_DESCRIPTION":"The number and percent of persons in the CDM that do not have at least one record in the DRUG_ERA table","CDM_TABLE_NAME":"DRUG_ERA","SQL_FILE":"table_person_completeness.sql","CATEGORY":"Completeness","SUBCATEGORY":"","CONTEXT":"Validation","checkId":11,"FAILED":0,"THRESHOLD_VALUE":95,"_row":"1.11"},{"NUM_VIOLATED_ROWS":5948717,"PCT_VIOLATED_ROWS":0.2117,"NUM_DENOMINATOR_ROWS":28095636,"EXECUTION_TIME":"2.400894 secs","QUERY_TEXT":"\r\n/*********\r\nTable Level:  \r\nMEASURE_PERSON_COMPLETENESS\r\nDetermine what #/% of persons have at least one record in the cdmTable\r\n\r\nParameters used in this template:\r\ncdmDatabaseSchema = cdm_ibm_mdcd_v993.dbo\r\ncdmTableName = CONDITION_ERA\r\n\r\n**********/\r\n\r\n\r\nSELECT num_violated_rows, CASE WHEN denominator.num_rows = 0 THEN 0 ELSE 1.0*num_violated_rows/denominator.num_rows END  AS pct_violated_rows, \r\n  denominator.num_rows as num_denominator_rows\r\nFROM\r\n(\r\n\tSELECT COUNT_BIG(violated_rows.person_id) AS num_violated_rows\r\n\tFROM\r\n\t(\r\n\t\tSELECT cdmTable.* \r\n\t\tFROM cdm_ibm_mdcd_v993.dbo.person cdmTable\r\n\t\t\r\n\t\tLEFT JOIN cdm_ibm_mdcd_v993.dbo.CONDITION_ERA cdmTable2\r\n\t\tON cdmTable.person_id = cdmTable2.person_id\r\n\t\tWHERE cdmTable2.person_id IS NULL\r\n\t) violated_rows\r\n) violated_row_count,\r\n( \r\n\tSELECT COUNT_BIG(*) AS num_rows\r\n\tFROM cdm_ibm_mdcd_v993.dbo.person cdmTable\r\n\t\r\n) denominator\r\n;","CHECK_NAME":"measurePersonCompleteness","CHECK_LEVEL":"TABLE","CHECK_DESCRIPTION":"The number and percent of persons in the CDM that do not have at least one record in the CONDITION_ERA table","CDM_TABLE_NAME":"CONDITION_ERA","SQL_FILE":"table_person_completeness.sql","CATEGORY":"Completeness","SUBCATEGORY":"","CONTEXT":"Validation","checkId":12,"FAILED":0,"THRESHOLD_VALUE":95,"_row":"1.12"},{"NUM_VIOLATED_ROWS":0,"PCT_VIOLATED_ROWS":0,"NUM_DENOMINATOR_ROWS":1,"EXECUTION_TIME":"0.224994 secs","QUERY_TEXT":"\r\n/*********\r\nFIELD LEVEL check:\r\nCDM_FIELD - verify the field exists\r\n\r\nParameters used in this template:\r\ncdmDatabaseSchema = cdm_ibm_mdcd_v993.dbo\r\ncdmTableName = PERSON\r\ncdmFieldName = person_id\r\n\r\n**********/\r\n\r\n\r\nSELECT num_violated_rows, CASE WHEN denominator.num_rows = 0 THEN 0 ELSE 1.0*num_violated_rows/denominator.num_rows END AS pct_violated_rows, \r\n  denominator.num_rows as num_denominator_rows\r\nFROM\r\n(\r\n  select num_violated_rows from\r\n  (\r\n    select\r\n      case when count_big(\"person_id\") = 0 then 0\r\n      else 0\r\n    end as num_violated_rows\r\n    from cdm_ibm_mdcd_v993.dbo.PERSON cdmTable\r\n  ) violated_rows\r\n) violated_row_count,\r\n( \r\n\tSELECT 1 as num_rows\r\n) denominator\r\n;","CHECK_NAME":"cdmField","CHECK_LEVEL":"FIELD","CHECK_DESCRIPTION":"A yes or no value indicating if all fields are present in the PERSON table as expected based on the specification. ","CDM_TABLE_NAME":"PERSON","CDM_FIELD_NAME":"person_id","SQL_FILE":"field_cdm_field.sql","CATEGORY":"Conformance","SUBCATEGORY":"Relational","CONTEXT":"Verification","checkId":13,"FAILED":0,"_row":"2.1"},{"NUM_VIOLATED_ROWS":0,"PCT_VIOLATED_ROWS":0,"NUM_DENOMINATOR_ROWS":1,"EXECUTION_TIME":"0.068990 secs","QUERY_TEXT":"\r\n/*********\r\nFIELD LEVEL check:\r\nCDM_FIELD - verify the field exists\r\n\r\nParameters used in this template:\r\ncdmDatabaseSchema = cdm_ibm_mdcd_v993.dbo\r\ncdmTableName = PERSON\r\ncdmFieldName = gender_concept_id\r\n\r\n**********/\r\n\r\n\r\nSELECT num_violated_rows, CASE WHEN denominator.num_rows = 0 THEN 0 ELSE 1.0*num_violated_rows/denominator.num_rows END AS pct_violated_rows, \r\n  denominator.num_rows as num_denominator_rows\r\nFROM\r\n(\r\n  select num_violated_rows from\r\n  (\r\n    select\r\n      case when count_big(\"gender_concept_id\") = 0 then 0\r\n      else 0\r\n    end as num_violated_rows\r\n    from cdm_ibm_mdcd_v993.dbo.PERSON cdmTable\r\n  ) violated_rows\r\n) violated_row_count,\r\n( \r\n\tSELECT 1 as num_rows\r\n) denominator\r\n;","CHECK_NAME":"cdmField","CHECK_LEVEL":"FIELD","CHECK_DESCRIPTION":"A yes or no value indicating if all fields are present in the PERSON table as expected based on the specification. ","CDM_TABLE_NAME":"PERSON","CDM_FIELD_NAME":"gender_concept_id","SQL_FILE":"field_cdm_field.sql","CATEGORY":"Conformance","SUBCATEGORY":"Relational","CONTEXT":"Verification","checkId":14,"FAILED":0,"_row":"2.2"},{"NUM_VIOLATED_ROWS":0,"PCT_VIOLATED_ROWS":0,"NUM_DENOMINATOR_ROWS":1,"EXECUTION_TIME":"0.067993 secs","QUERY_TEXT":"\r\n/*********\r\nFIELD LEVEL check:\r\nCDM_FIELD - verify the field exists\r\n\r\nParameters used in this template:\r\ncdmDatabaseSchema = cdm_ibm_mdcd_v993.dbo\r\ncdmTableName = PERSON\r\ncdmFieldName = year_of_birth\r\n\r\n**********/\r\n\r\n\r\nSELECT num_violated_rows, CASE WHEN denominator.num_rows = 0 THEN 0 ELSE 1.0*num_violated_rows/denominator.num_rows END AS pct_violated_rows, \r\n  denominator.num_rows as num_denominator_rows\r\nFROM\r\n(\r\n  select num_violated_rows from\r\n  (\r\n    select\r\n      case when count_big(\"year_of_birth\") = 0 then 0\r\n      else 0\r\n    end as num_violated_rows\r\n    from cdm_ibm_mdcd_v993.dbo.PERSON cdmTable\r\n  ) violated_rows\r\n) violated_row_count,\r\n( \r\n\tSELECT 1 as num_rows\r\n) denominator\r\n;","CHECK_NAME":"cdmField","CHECK_LEVEL":"FIELD","CHECK_DESCRIPTION":"A yes or no value indicating if all fields are present in the PERSON table as expected based on the specification. ","CDM_TABLE_NAME":"PERSON","CDM_FIELD_NAME":"year_of_birth","SQL_FILE":"field_cdm_field.sql","CATEGORY":"Conformance","SUBCATEGORY":"Relational","CONTEXT":"Verification","checkId":15,"FAILED":0,"_row":"2.3"},{"NUM_VIOLATED_ROWS":0,"PCT_VIOLATED_ROWS":0,"NUM_DENOMINATOR_ROWS":1,"EXECUTION_TIME":"0.080997 secs","QUERY_TEXT":"\r\n/*********\r\nFIELD LEVEL check:\r\nCDM_FIELD - verify the field exists\r\n\r\nParameters used in this template:\r\ncdmDatabaseSchema = cdm_ibm_mdcd_v993.dbo\r\ncdmTableName = PERSON\r\ncdmFieldName = month_of_birth\r\n\r\n**********/\r\n\r\n\r\nSELECT num_violated_rows, CASE WHEN denominator.num_rows = 0 THEN 0 ELSE 1.0*num_violated_rows/denominator.num_rows END AS pct_violated_rows, \r\n  denominator.num_rows as num_denominator_rows\r\nFROM\r\n(\r\n  select num_violated_rows from\r\n  (\r\n    select\r\n      case when count_big(\"month_of_birth\") = 0 then 0\r\n      else 0\r\n    end as num_violated_rows\r\n    from cdm_ibm_mdcd_v993.dbo.PERSON cdmTable\r\n  ) violated_rows\r\n) violated_row_count,\r\n( \r\n\tSELECT 1 as num_rows\r\n) denominator\r\n;","CHECK_NAME":"cdmField","CHECK_LEVEL":"FIELD","CHECK_DESCRIPTION":"A yes or no value indicating if all fields are present in the PERSON table as expected based on the specification. ","CDM_TABLE_NAME":"PERSON","CDM_FIELD_NAME":"month_of_birth","SQL_FILE":"field_cdm_field.sql","CATEGORY":"Conformance","SUBCATEGORY":"Relational","CONTEXT":"Verification","checkId":16,"FAILED":0,"_row":"2.4"},{"NUM_VIOLATED_ROWS":0,"PCT_VIOLATED_ROWS":0,"NUM_DENOMINATOR_ROWS":1,"EXECUTION_TIME":"0.069008 secs","QUERY_TEXT":"\r\n/*********\r\nFIELD LEVEL check:\r\nCDM_FIELD - verify the field exists\r\n\r\nParameters used in this template:\r\ncdmDatabaseSchema = cdm_ibm_mdcd_v993.dbo\r\ncdmTableName = PERSON\r\ncdmFieldName = day_of_birth\r\n\r\n**********/\r\n\r\n\r\nSELECT num_violated_rows, CASE WHEN denominator.num_rows = 0 THEN 0 ELSE 1.0*num_violated_rows/denominator.num_rows END AS pct_violated_rows, \r\n  denominator.num_rows as num_denominator_rows\r\nFROM\r\n(\r\n  select num_violated_rows from\r\n  (\r\n    select\r\n      case when count_big(\"day_of_birth\") = 0 then 0\r\n      else 0\r\n    end as num_violated_rows\r\n    from cdm_ibm_mdcd_v993.dbo.PERSON cdmTable\r\n  ) violated_rows\r\n) violated_row_count,\r\n( \r\n\tSELECT 1 as num_rows\r\n) denominator\r\n;","CHECK_NAME":"cdmField","CHECK_LEVEL":"FIELD","CHECK_DESCRIPTION":"A yes or no value indicating if all fields are present in the PERSON table as expected based on the specification. ","CDM_TABLE_NAME":"PERSON","CDM_FIELD_NAME":"day_of_birth","SQL_FILE":"field_cdm_field.sql","CATEGORY":"Conformance","SUBCATEGORY":"Relational","CONTEXT":"Verification","checkId":17,"FAILED":0,"_row":"2.5"},{"NUM_VIOLATED_ROWS":0,"PCT_VIOLATED_ROWS":0,"NUM_DENOMINATOR_ROWS":1,"EXECUTION_TIME":"0.071986 secs","QUERY_TEXT":"\r\n/*********\r\nFIELD LEVEL check:\r\nCDM_FIELD - verify the field exists\r\n\r\nParameters used in this template:\r\ncdmDatabaseSchema = cdm_ibm_mdcd_v993.dbo\r\ncdmTableName = PERSON\r\ncdmFieldName = birth_datetime\r\n\r\n**********/\r\n\r\n\r\nSELECT num_violated_rows, CASE WHEN denominator.num_rows = 0 THEN 0 ELSE 1.0*num_violated_rows/denominator.num_rows END AS pct_violated_rows, \r\n  denominator.num_rows as num_denominator_rows\r\nFROM\r\n(\r\n  select num_violated_rows from\r\n  (\r\n    select\r\n      case when count_big(\"birth_datetime\") = 0 then 0\r\n      else 0\r\n    end as num_violated_rows\r\n    from cdm_ibm_mdcd_v993.dbo.PERSON cdmTable\r\n  ) violated_rows\r\n) violated_row_count,\r\n( \r\n\tSELECT 1 as num_rows\r\n) denominator\r\n;","CHECK_NAME":"cdmField","CHECK_LEVEL":"FIELD","CHECK_DESCRIPTION":"A yes or no value indicating if all fields are present in the PERSON table as expected based on the specification. ","CDM_TABLE_NAME":"PERSON","CDM_FIELD_NAME":"birth_datetime","SQL_FILE":"field_cdm_field.sql","CATEGORY":"Conformance","SUBCATEGORY":"Relational","CONTEXT":"Verification","checkId":18,"FAILED":0,"_row":"2.6"},{"NUM_VIOLATED_ROWS":0,"PCT_VIOLATED_ROWS":0,"NUM_DENOMINATOR_ROWS":1,"EXECUTION_TIME":"0.068997 secs","QUERY_TEXT":"\r\n/*********\r\nFIELD LEVEL check:\r\nCDM_FIELD - verify the field exists\r\n\r\nParameters used in this template:\r\ncdmDatabaseSchema = cdm_ibm_mdcd_v993.dbo\r\ncdmTableName = PERSON\r\ncdmFieldName = race_concept_id\r\n\r\n**********/\r\n\r\n\r\nSELECT num_violated_rows, CASE WHEN denominator.num_rows = 0 THEN 0 ELSE 1.0*num_violated_rows/denominator.num_rows END AS pct_violated_rows, \r\n  denominator.num_rows as num_denominator_rows\r\nFROM\r\n(\r\n  select num_violated_rows from\r\n  (\r\n    select\r\n      case when count_big(\"race_concept_id\") = 0 then 0\r\n      else 0\r\n    end as num_violated_rows\r\n    from cdm_ibm_mdcd_v993.dbo.PERSON cdmTable\r\n  ) violated_rows\r\n) violated_row_count,\r\n( \r\n\tSELECT 1 as num_rows\r\n) denominator\r\n;","CHECK_NAME":"cdmField","CHECK_LEVEL":"FIELD","CHECK_DESCRIPTION":"A yes or no value indicating if all fields are present in the PERSON table as expected based on the specification. ","CDM_TABLE_NAME":"PERSON","CDM_FIELD_NAME":"race_concept_id","SQL_FILE":"field_cdm_field.sql","CATEGORY":"Conformance","SUBCATEGORY":"Relational","CONTEXT":"Verification","checkId":19,"FAILED":0,"_row":"2.7"},{"NUM_VIOLATED_ROWS":0,"PCT_VIOLATED_ROWS":0,"NUM_DENOMINATOR_ROWS":1,"EXECUTION_TIME":"0.065944 secs","QUERY_TEXT":"\r\n/*********\r\nFIELD LEVEL check:\r\nCDM_FIELD - verify the field exists\r\n\r\nParameters used in this template:\r\ncdmDatabaseSchema = cdm_ibm_mdcd_v993.dbo\r\ncdmTableName = PERSON\r\ncdmFieldName = ethnicity_concept_id\r\n\r\n**********/\r\n\r\n\r\nSELECT num_violated_rows, CASE WHEN denominator.num_rows = 0 THEN 0 ELSE 1.0*num_violated_rows/denominator.num_rows END AS pct_violated_rows, \r\n  denominator.num_rows as num_denominator_rows\r\nFROM\r\n(\r\n  select num_violated_rows from\r\n  (\r\n    select\r\n      case when count_big(\"ethnicity_concept_id\") = 0 then 0\r\n      else 0\r\n    end as num_violated_rows\r\n    from cdm_ibm_mdcd_v993.dbo.PERSON cdmTable\r\n  ) violated_rows\r\n) violated_row_count,\r\n( \r\n\tSELECT 1 as num_rows\r\n) denominator\r\n;","CHECK_NAME":"cdmField","CHECK_LEVEL":"FIELD","CHECK_DESCRIPTION":"A yes or no value indicating if all fields are present in the PERSON table as expected based on the specification. ","CDM_TABLE_NAME":"PERSON","CDM_FIELD_NAME":"ethnicity_concept_id","SQL_FILE":"field_cdm_field.sql","CATEGORY":"Conformance","SUBCATEGORY":"Relational","CONTEXT":"Verification","checkId":20,"FAILED":0,"_row":"2.8"},{"NUM_VIOLATED_ROWS":0,"PCT_VIOLATED_ROWS":0,"NUM_DENOMINATOR_ROWS":1,"EXECUTION_TIME":"0.063992 secs","QUERY_TEXT":"\r\n/*********\r\nFIELD LEVEL check:\r\nCDM_FIELD - verify the field exists\r\n\r\nParameters used in this template:\r\ncdmDatabaseSchema = cdm_ibm_mdcd_v993.dbo\r\ncdmTableName = PERSON\r\ncdmFieldName = location_id\r\n\r\n**********/\r\n\r\n\r\nSELECT num_violated_rows, CASE WHEN denominator.num_rows = 0 THEN 0 ELSE 1.0*num_violated_rows/denominator.num_rows END AS pct_violated_rows, \r\n  denominator.num_rows as num_denominator_rows\r\nFROM\r\n(\r\n  select num_violated_rows from\r\n  (\r\n    select\r\n      case when count_big(\"location_id\") = 0 then 0\r\n      else 0\r\n    end as num_violated_rows\r\n    from cdm_ibm_mdcd_v993.dbo.PERSON cdmTable\r\n  ) violated_rows\r\n) violated_row_count,\r\n( \r\n\tSELECT 1 as num_rows\r\n) denominator\r\n;","CHECK_NAME":"cdmField","CHECK_LEVEL":"FIELD","CHECK_DESCRIPTION":"A yes or no value indicating if all fields are present in the PERSON table as expected based on the specification. ","CDM_TABLE_NAME":"PERSON","CDM_FIELD_NAME":"location_id","SQL_FILE":"field_cdm_field.sql","CATEGORY":"Conformance","SUBCATEGORY":"Relational","CONTEXT":"Verification","checkId":21,"FAILED":0,"_row":"2.9"},{"NUM_VIOLATED_ROWS":0,"PCT_VIOLATED_ROWS":0,"NUM_DENOMINATOR_ROWS":1,"EXECUTION_TIME":"0.063993 secs","QUERY_TEXT":"\r\n/*********\r\nFIELD LEVEL check:\r\nCDM_FIELD - verify the field exists\r\n\r\nParameters used in this template:\r\ncdmDatabaseSchema = cdm_ibm_mdcd_v993.dbo\r\ncdmTableName = PERSON\r\ncdmFieldName = provider_id\r\n\r\n**********/\r\n\r\n\r\nSELECT num_violated_rows, CASE WHEN denominator.num_rows = 0 THEN 0 ELSE 1.0*num_violated_rows/denominator.num_rows END AS pct_violated_rows, \r\n  denominator.num_rows as num_denominator_rows\r\nFROM\r\n(\r\n  select num_violated_rows from\r\n  (\r\n    select\r\n      case when count_big(\"provider_id\") = 0 then 0\r\n      else 0\r\n    end as num_violated_rows\r\n    from cdm_ibm_mdcd_v993.dbo.PERSON cdmTable\r\n  ) violated_rows\r\n) violated_row_count,\r\n( \r\n\tSELECT 1 as num_rows\r\n) denominator\r\n;","CHECK_NAME":"cdmField","CHECK_LEVEL":"FIELD","CHECK_DESCRIPTION":"A yes or no value indicating if all fields are present in the PERSON table as expected based on the specification. ","CDM_TABLE_NAME":"PERSON","CDM_FIELD_NAME":"provider_id","SQL_FILE":"field_cdm_field.sql","CATEGORY":"Conformance","SUBCATEGORY":"Relational","CONTEXT":"Verification","checkId":22,"FAILED":0,"_row":"2.10"},{"NUM_VIOLATED_ROWS":0,"PCT_VIOLATED_ROWS":0,"NUM_DENOMINATOR_ROWS":1,"EXECUTION_TIME":"0.071994 secs","QUERY_TEXT":"\r\n/*********\r\nFIELD LEVEL check:\r\nCDM_FIELD - verify the field exists\r\n\r\nParameters used in this template:\r\ncdmDatabaseSchema = cdm_ibm_mdcd_v993.dbo\r\ncdmTableName = PERSON\r\ncdmFieldName = care_site_id\r\n\r\n**********/\r\n\r\n\r\nSELECT num_violated_rows, CASE WHEN denominator.num_rows = 0 THEN 0 ELSE 1.0*num_violated_rows/denominator.num_rows END AS pct_violated_rows, \r\n  denominator.num_rows as num_denominator_rows\r\nFROM\r\n(\r\n  select num_violated_rows from\r\n  (\r\n    select\r\n      case when count_big(\"care_site_id\") = 0 then 0\r\n      else 0\r\n    end as num_violated_rows\r\n    from cdm_ibm_mdcd_v993.dbo.PERSON cdmTable\r\n  ) violated_rows\r\n) violated_row_count,\r\n( \r\n\tSELECT 1 as num_rows\r\n) denominator\r\n;","CHECK_NAME":"cdmField","CHECK_LEVEL":"FIELD","CHECK_DESCRIPTION":"A yes or no value indicating if all fields are present in the PERSON table as expected based on the specification. ","CDM_TABLE_NAME":"PERSON","CDM_FIELD_NAME":"care_site_id","SQL_FILE":"field_cdm_field.sql","CATEGORY":"Conformance","SUBCATEGORY":"Relational","CONTEXT":"Verification","checkId":23,"FAILED":0,"_row":"2.11"},{"NUM_VIOLATED_ROWS":0,"PCT_VIOLATED_ROWS":0,"NUM_DENOMINATOR_ROWS":1,"EXECUTION_TIME":"0.064998 secs","QUERY_TEXT":"\r\n/*********\r\nFIELD LEVEL check:\r\nCDM_FIELD - verify the field exists\r\n\r\nParameters used in this template:\r\ncdmDatabaseSchema = cdm_ibm_mdcd_v993.dbo\r\ncdmTableName = PERSON\r\ncdmFieldName = person_source_value\r\n\r\n**********/\r\n\r\n\r\nSELECT num_violated_rows, CASE WHEN denominator.num_rows = 0 THEN 0 ELSE 1.0*num_violated_rows/denominator.num_rows END AS pct_violated_rows, \r\n  denominator.num_rows as num_denominator_rows\r\nFROM\r\n(\r\n  select num_violated_rows from\r\n  (\r\n    select\r\n      case when count_big(\"person_source_value\") = 0 then 0\r\n      else 0\r\n    end as num_violated_rows\r\n    from cdm_ibm_mdcd_v993.dbo.PERSON cdmTable\r\n  ) violated_rows\r\n) violated_row_count,\r\n( \r\n\tSELECT 1 as num_rows\r\n) denominator\r\n;","CHECK_NAME":"cdmField","CHECK_LEVEL":"FIELD","CHECK_DESCRIPTION":"A yes or no value indicating if all fields are present in the PERSON table as expected based on the specification. ","CDM_TABLE_NAME":"PERSON","CDM_FIELD_NAME":"person_source_value","SQL_FILE":"field_cdm_field.sql","CATEGORY":"Conformance","SUBCATEGORY":"Relational","CONTEXT":"Verification","checkId":24,"FAILED":0,"_row":"2.12"},{"NUM_VIOLATED_ROWS":0,"PCT_VIOLATED_ROWS":0,"NUM_DENOMINATOR_ROWS":1,"EXECUTION_TIME":"0.073995 secs","QUERY_TEXT":"\r\n/*********\r\nFIELD LEVEL check:\r\nCDM_FIELD - verify the field exists\r\n\r\nParameters used in this template:\r\ncdmDatabaseSchema = cdm_ibm_mdcd_v993.dbo\r\ncdmTableName = PERSON\r\ncdmFieldName = gender_source_value\r\n\r\n**********/\r\n\r\n\r\nSELECT num_violated_rows, CASE WHEN denominator.num_rows = 0 THEN 0 ELSE 1.0*num_violated_rows/denominator.num_rows END AS pct_violated_rows, \r\n  denominator.num_rows as num_denominator_rows\r\nFROM\r\n(\r\n  select num_violated_rows from\r\n  (\r\n    select\r\n      case when count_big(\"gender_source_value\") = 0 then 0\r\n      else 0\r\n    end as num_violated_rows\r\n    from cdm_ibm_mdcd_v993.dbo.PERSON cdmTable\r\n  ) violated_rows\r\n) violated_row_count,\r\n( \r\n\tSELECT 1 as num_rows\r\n) denominator\r\n;","CHECK_NAME":"cdmField","CHECK_LEVEL":"FIELD","CHECK_DESCRIPTION":"A yes or no value indicating if all fields are present in the PERSON table as expected based on the specification. ","CDM_TABLE_NAME":"PERSON","CDM_FIELD_NAME":"gender_source_value","SQL_FILE":"field_cdm_field.sql","CATEGORY":"Conformance","SUBCATEGORY":"Relational","CONTEXT":"Verification","checkId":25,"FAILED":0,"_row":"2.13"},{"NUM_VIOLATED_ROWS":0,"PCT_VIOLATED_ROWS":0,"NUM_DENOMINATOR_ROWS":1,"EXECUTION_TIME":"0.064999 secs","QUERY_TEXT":"\r\n/*********\r\nFIELD LEVEL check:\r\nCDM_FIELD - verify the field exists\r\n\r\nParameters used in this template:\r\ncdmDatabaseSchema = cdm_ibm_mdcd_v993.dbo\r\ncdmTableName = PERSON\r\ncdmFieldName = gender_source_concept_id\r\n\r\n**********/\r\n\r\n\r\nSELECT num_violated_rows, CASE WHEN denominator.num_rows = 0 THEN 0 ELSE 1.0*num_violated_rows/denominator.num_rows END AS pct_violated_rows, \r\n  denominator.num_rows as num_denominator_rows\r\nFROM\r\n(\r\n  select num_violated_rows from\r\n  (\r\n    select\r\n      case when count_big(\"gender_source_concept_id\") = 0 then 0\r\n      else 0\r\n    end as num_violated_rows\r\n    from cdm_ibm_mdcd_v993.dbo.PERSON cdmTable\r\n  ) violated_rows\r\n) violated_row_count,\r\n( \r\n\tSELECT 1 as num_rows\r\n) denominator\r\n;","CHECK_NAME":"cdmField","CHECK_LEVEL":"FIELD","CHECK_DESCRIPTION":"A yes or no value indicating if all fields are present in the PERSON table as expected based on the specification. ","CDM_TABLE_NAME":"PERSON","CDM_FIELD_NAME":"gender_source_concept_id","SQL_FILE":"field_cdm_field.sql","CATEGORY":"Conformance","SUBCATEGORY":"Relational","CONTEXT":"Verification","checkId":26,"FAILED":0,"_row":"2.14"},{"NUM_VIOLATED_ROWS":0,"PCT_VIOLATED_ROWS":0,"NUM_DENOMINATOR_ROWS":1,"EXECUTION_TIME":"0.065002 secs","QUERY_TEXT":"\r\n/*********\r\nFIELD LEVEL check:\r\nCDM_FIELD - verify the field exists\r\n\r\nParameters used in this template:\r\ncdmDatabaseSchema = cdm_ibm_mdcd_v993.dbo\r\ncdmTableName = PERSON\r\ncdmFieldName = race_source_value\r\n\r\n**********/\r\n\r\n\r\nSELECT num_violated_rows, CASE WHEN denominator.num_rows = 0 THEN 0 ELSE 1.0*num_violated_rows/denominator.num_rows END AS pct_violated_rows, \r\n  denominator.num_rows as num_denominator_rows\r\nFROM\r\n(\r\n  select num_violated_rows from\r\n  (\r\n    select\r\n      case when count_big(\"race_source_value\") = 0 then 0\r\n      else 0\r\n    end as num_violated_rows\r\n    from cdm_ibm_mdcd_v993.dbo.PERSON cdmTable\r\n  ) violated_rows\r\n) violated_row_count,\r\n( \r\n\tSELECT 1 as num_rows\r\n) denominator\r\n;","CHECK_NAME":"cdmField","CHECK_LEVEL":"FIELD","CHECK_DESCRIPTION":"A yes or no value indicating if all fields are present in the PERSON table as expected based on the specification. ","CDM_TABLE_NAME":"PERSON","CDM_FIELD_NAME":"race_source_value","SQL_FILE":"field_cdm_field.sql","CATEGORY":"Conformance","SUBCATEGORY":"Relational","CONTEXT":"Verification","checkId":27,"FAILED":0,"_row":"2.15"},{"NUM_VIOLATED_ROWS":0,"PCT_VIOLATED_ROWS":0,"NUM_DENOMINATOR_ROWS":1,"EXECUTION_TIME":"0.076986 secs","QUERY_TEXT":"\r\n/*********\r\nFIELD LEVEL check:\r\nCDM_FIELD - verify the field exists\r\n\r\nParameters used in this template:\r\ncdmDatabaseSchema = cdm_ibm_mdcd_v993.dbo\r\ncdmTableName = PERSON\r\ncdmFieldName = race_source_concept_id\r\n\r\n**********/\r\n\r\n\r\nSELECT num_violated_rows, CASE WHEN denominator.num_rows = 0 THEN 0 ELSE 1.0*num_violated_rows/denominator.num_rows END AS pct_violated_rows, \r\n  denominator.num_rows as num_denominator_rows\r\nFROM\r\n(\r\n  select num_violated_rows from\r\n  (\r\n    select\r\n      case when count_big(\"race_source_concept_id\") = 0 then 0\r\n      else 0\r\n    end as num_violated_rows\r\n    from cdm_ibm_mdcd_v993.dbo.PERSON cdmTable\r\n  ) violated_rows\r\n) violated_row_count,\r\n( \r\n\tSELECT 1 as num_rows\r\n) denominator\r\n;","CHECK_NAME":"cdmField","CHECK_LEVEL":"FIELD","CHECK_DESCRIPTION":"A yes or no value indicating if all fields are present in the PERSON table as expected based on the specification. ","CDM_TABLE_NAME":"PERSON","CDM_FIELD_NAME":"race_source_concept_id","SQL_FILE":"field_cdm_field.sql","CATEGORY":"Conformance","SUBCATEGORY":"Relational","CONTEXT":"Verification","checkId":28,"FAILED":0,"_row":"2.16"},{"NUM_VIOLATED_ROWS":0,"PCT_VIOLATED_ROWS":0,"NUM_DENOMINATOR_ROWS":1,"EXECUTION_TIME":"0.063958 secs","QUERY_TEXT":"\r\n/*********\r\nFIELD LEVEL check:\r\nCDM_FIELD - verify the field exists\r\n\r\nParameters used in this template:\r\ncdmDatabaseSchema = cdm_ibm_mdcd_v993.dbo\r\ncdmTableName = PERSON\r\ncdmFieldName = ethnicity_source_value\r\n\r\n**********/\r\n\r\n\r\nSELECT num_violated_rows, CASE WHEN denominator.num_rows = 0 THEN 0 ELSE 1.0*num_violated_rows/denominator.num_rows END AS pct_violated_rows, \r\n  denominator.num_rows as num_denominator_rows\r\nFROM\r\n(\r\n  select num_violated_rows from\r\n  (\r\n    select\r\n      case when count_big(\"ethnicity_source_value\") = 0 then 0\r\n      else 0\r\n    end as num_violated_rows\r\n    from cdm_ibm_mdcd_v993.dbo.PERSON cdmTable\r\n  ) violated_rows\r\n) violated_row_count,\r\n( \r\n\tSELECT 1 as num_rows\r\n) denominator\r\n;","CHECK_NAME":"cdmField","CHECK_LEVEL":"FIELD","CHECK_DESCRIPTION":"A yes or no value indicating if all fields are present in the PERSON table as expected based on the specification. ","CDM_TABLE_NAME":"PERSON","CDM_FIELD_NAME":"ethnicity_source_value","SQL_FILE":"field_cdm_field.sql","CATEGORY":"Conformance","SUBCATEGORY":"Relational","CONTEXT":"Verification","checkId":29,"FAILED":0,"_row":"2.17"},{"NUM_VIOLATED_ROWS":0,"PCT_VIOLATED_ROWS":0,"NUM_DENOMINATOR_ROWS":1,"EXECUTION_TIME":"0.064998 secs","QUERY_TEXT":"\r\n/*********\r\nFIELD LEVEL check:\r\nCDM_FIELD - verify the field exists\r\n\r\nParameters used in this template:\r\ncdmDatabaseSchema = cdm_ibm_mdcd_v993.dbo\r\ncdmTableName = PERSON\r\ncdmFieldName = ethnicity_source_concept_id\r\n\r\n**********/\r\n\r\n\r\nSELECT num_violated_rows, CASE WHEN denominator.num_rows = 0 THEN 0 ELSE 1.0*num_violated_rows/denominator.num_rows END AS pct_violated_rows, \r\n  denominator.num_rows as num_denominator_rows\r\nFROM\r\n(\r\n  select num_violated_rows from\r\n  (\r\n    select\r\n      case when count_big(\"ethnicity_source_concept_id\") = 0 then 0\r\n      else 0\r\n    end as num_violated_rows\r\n    from cdm_ibm_mdcd_v993.dbo.PERSON cdmTable\r\n  ) violated_rows\r\n) violated_row_count,\r\n( \r\n\tSELECT 1 as num_rows\r\n) denominator\r\n;","CHECK_NAME":"cdmField","CHECK_LEVEL":"FIELD","CHECK_DESCRIPTION":"A yes or no value indicating if all fields are present in the PERSON table as expected based on the specification. ","CDM_TABLE_NAME":"PERSON","CDM_FIELD_NAME":"ethnicity_source_concept_id","SQL_FILE":"field_cdm_field.sql","CATEGORY":"Conformance","SUBCATEGORY":"Relational","CONTEXT":"Verification","checkId":30,"FAILED":0,"_row":"2.18"},{"NUM_VIOLATED_ROWS":0,"PCT_VIOLATED_ROWS":0,"NUM_DENOMINATOR_ROWS":1,"EXECUTION_TIME":"0.065998 secs","QUERY_TEXT":"\r\n/*********\r\nFIELD LEVEL check:\r\nCDM_FIELD - verify the field exists\r\n\r\nParameters used in this template:\r\ncdmDatabaseSchema = cdm_ibm_mdcd_v993.dbo\r\ncdmTableName = OBSERVATION_PERIOD\r\ncdmFieldName = observation_period_id\r\n\r\n**********/\r\n\r\n\r\nSELECT num_violated_rows, CASE WHEN denominator.num_rows = 0 THEN 0 ELSE 1.0*num_violated_rows/denominator.num_rows END AS pct_violated_rows, \r\n  denominator.num_rows as num_denominator_rows\r\nFROM\r\n(\r\n  select num_violated_rows from\r\n  (\r\n    select\r\n      case when count_big(\"observation_period_id\") = 0 then 0\r\n      else 0\r\n    end as num_violated_rows\r\n    from cdm_ibm_mdcd_v993.dbo.OBSERVATION_PERIOD cdmTable\r\n  ) violated_rows\r\n) violated_row_count,\r\n( \r\n\tSELECT 1 as num_rows\r\n) denominator\r\n;","CHECK_NAME":"cdmField","CHECK_LEVEL":"FIELD","CHECK_DESCRIPTION":"A yes or no value indicating if all fields are present in the OBSERVATION_PERIOD table as expected based on the specification. ","CDM_TABLE_NAME":"OBSERVATION_PERIOD","CDM_FIELD_NAME":"observation_period_id","SQL_FILE":"field_cdm_field.sql","CATEGORY":"Conformance","SUBCATEGORY":"Relational","CONTEXT":"Verification","checkId":31,"FAILED":0,"_row":"2.19"},{"NUM_VIOLATED_ROWS":0,"PCT_VIOLATED_ROWS":0,"NUM_DENOMINATOR_ROWS":1,"EXECUTION_TIME":"0.073997 secs","QUERY_TEXT":"\r\n/*********\r\nFIELD LEVEL check:\r\nCDM_FIELD - verify the field exists\r\n\r\nParameters used in this template:\r\ncdmDatabaseSchema = cdm_ibm_mdcd_v993.dbo\r\ncdmTableName = OBSERVATION_PERIOD\r\ncdmFieldName = person_id\r\n\r\n**********/\r\n\r\n\r\nSELECT num_violated_rows, CASE WHEN denominator.num_rows = 0 THEN 0 ELSE 1.0*num_violated_rows/denominator.num_rows END AS pct_violated_rows, \r\n  denominator.num_rows as num_denominator_rows\r\nFROM\r\n(\r\n  select num_violated_rows from\r\n  (\r\n    select\r\n      case when count_big(\"person_id\") = 0 then 0\r\n      else 0\r\n    end as num_violated_rows\r\n    from cdm_ibm_mdcd_v993.dbo.OBSERVATION_PERIOD cdmTable\r\n  ) violated_rows\r\n) violated_row_count,\r\n( \r\n\tSELECT 1 as num_rows\r\n) denominator\r\n;","CHECK_NAME":"cdmField","CHECK_LEVEL":"FIELD","CHECK_DESCRIPTION":"A yes or no value indicating if all fields are present in the OBSERVATION_PERIOD table as expected based on the specification. ","CDM_TABLE_NAME":"OBSERVATION_PERIOD","CDM_FIELD_NAME":"person_id","SQL_FILE":"field_cdm_field.sql","CATEGORY":"Conformance","SUBCATEGORY":"Relational","CONTEXT":"Verification","checkId":32,"FAILED":0,"_row":"2.20"},{"NUM_VIOLATED_ROWS":0,"PCT_VIOLATED_ROWS":0,"NUM_DENOMINATOR_ROWS":1,"EXECUTION_TIME":"0.061978 secs","QUERY_TEXT":"\r\n/*********\r\nFIELD LEVEL check:\r\nCDM_FIELD - verify the field exists\r\n\r\nParameters used in this template:\r\ncdmDatabaseSchema = cdm_ibm_mdcd_v993.dbo\r\ncdmTableName = OBSERVATION_PERIOD\r\ncdmFieldName = observation_period_start_date\r\n\r\n**********/\r\n\r\n\r\nSELECT num_violated_rows, CASE WHEN denominator.num_rows = 0 THEN 0 ELSE 1.0*num_violated_rows/denominator.num_rows END AS pct_violated_rows, \r\n  denominator.num_rows as num_denominator_rows\r\nFROM\r\n(\r\n  select num_violated_rows from\r\n  (\r\n    select\r\n      case when count_big(\"observation_period_start_date\") = 0 then 0\r\n      else 0\r\n    end as num_violated_rows\r\n    from cdm_ibm_mdcd_v993.dbo.OBSERVATION_PERIOD cdmTable\r\n  ) violated_rows\r\n) violated_row_count,\r\n( \r\n\tSELECT 1 as num_rows\r\n) denominator\r\n;","CHECK_NAME":"cdmField","CHECK_LEVEL":"FIELD","CHECK_DESCRIPTION":"A yes or no value indicating if all fields are present in the OBSERVATION_PERIOD table as expected based on the specification. ","CDM_TABLE_NAME":"OBSERVATION_PERIOD","CDM_FIELD_NAME":"observation_period_start_date","SQL_FILE":"field_cdm_field.sql","CATEGORY":"Conformance","SUBCATEGORY":"Relational","CONTEXT":"Verification","checkId":33,"FAILED":0,"_row":"2.21"},{"NUM_VIOLATED_ROWS":0,"PCT_VIOLATED_ROWS":0,"NUM_DENOMINATOR_ROWS":1,"EXECUTION_TIME":"0.073996 secs","QUERY_TEXT":"\r\n/*********\r\nFIELD LEVEL check:\r\nCDM_FIELD - verify the field exists\r\n\r\nParameters used in this template:\r\ncdmDatabaseSchema = cdm_ibm_mdcd_v993.dbo\r\ncdmTableName = OBSERVATION_PERIOD\r\ncdmFieldName = observation_period_end_date\r\n\r\n**********/\r\n\r\n\r\nSELECT num_violated_rows, CASE WHEN denominator.num_rows = 0 THEN 0 ELSE 1.0*num_violated_rows/denominator.num_rows END AS pct_violated_rows, \r\n  denominator.num_rows as num_denominator_rows\r\nFROM\r\n(\r\n  select num_violated_rows from\r\n  (\r\n    select\r\n      case when count_big(\"observation_period_end_date\") = 0 then 0\r\n      else 0\r\n    end as num_violated_rows\r\n    from cdm_ibm_mdcd_v993.dbo.OBSERVATION_PERIOD cdmTable\r\n  ) violated_rows\r\n) violated_row_count,\r\n( \r\n\tSELECT 1 as num_rows\r\n) denominator\r\n;","CHECK_NAME":"cdmField","CHECK_LEVEL":"FIELD","CHECK_DESCRIPTION":"A yes or no value indicating if all fields are present in the OBSERVATION_PERIOD table as expected based on the specification. ","CDM_TABLE_NAME":"OBSERVATION_PERIOD","CDM_FIELD_NAME":"observation_period_end_date","SQL_FILE":"field_cdm_field.sql","CATEGORY":"Conformance","SUBCATEGORY":"Relational","CONTEXT":"Verification","checkId":34,"FAILED":0,"_row":"2.22"},{"NUM_VIOLATED_ROWS":0,"PCT_VIOLATED_ROWS":0,"NUM_DENOMINATOR_ROWS":1,"EXECUTION_TIME":"0.063967 secs","QUERY_TEXT":"\r\n/*********\r\nFIELD LEVEL check:\r\nCDM_FIELD - verify the field exists\r\n\r\nParameters used in this template:\r\ncdmDatabaseSchema = cdm_ibm_mdcd_v993.dbo\r\ncdmTableName = OBSERVATION_PERIOD\r\ncdmFieldName = period_type_concept_id\r\n\r\n**********/\r\n\r\n\r\nSELECT num_violated_rows, CASE WHEN denominator.num_rows = 0 THEN 0 ELSE 1.0*num_violated_rows/denominator.num_rows END AS pct_violated_rows, \r\n  denominator.num_rows as num_denominator_rows\r\nFROM\r\n(\r\n  select num_violated_rows from\r\n  (\r\n    select\r\n      case when count_big(\"period_type_concept_id\") = 0 then 0\r\n      else 0\r\n    end as num_violated_rows\r\n    from cdm_ibm_mdcd_v993.dbo.OBSERVATION_PERIOD cdmTable\r\n  ) violated_rows\r\n) violated_row_count,\r\n( \r\n\tSELECT 1 as num_rows\r\n) denominator\r\n;","CHECK_NAME":"cdmField","CHECK_LEVEL":"FIELD","CHECK_DESCRIPTION":"A yes or no value indicating if all fields are present in the OBSERVATION_PERIOD table as expected based on the specification. ","CDM_TABLE_NAME":"OBSERVATION_PERIOD","CDM_FIELD_NAME":"period_type_concept_id","SQL_FILE":"field_cdm_field.sql","CATEGORY":"Conformance","SUBCATEGORY":"Relational","CONTEXT":"Verification","checkId":35,"FAILED":0,"_row":"2.23"},{"NUM_VIOLATED_ROWS":0,"PCT_VIOLATED_ROWS":0,"NUM_DENOMINATOR_ROWS":1,"EXECUTION_TIME":"0.067995 secs","QUERY_TEXT":"\r\n/*********\r\nFIELD LEVEL check:\r\nCDM_FIELD - verify the field exists\r\n\r\nParameters used in this template:\r\ncdmDatabaseSchema = cdm_ibm_mdcd_v993.dbo\r\ncdmTableName = VISIT_OCCURRENCE\r\ncdmFieldName = visit_occurrence_id\r\n\r\n**********/\r\n\r\n\r\nSELECT num_violated_rows, CASE WHEN denominator.num_rows = 0 THEN 0 ELSE 1.0*num_violated_rows/denominator.num_rows END AS pct_violated_rows, \r\n  denominator.num_rows as num_denominator_rows\r\nFROM\r\n(\r\n  select num_violated_rows from\r\n  (\r\n    select\r\n      case when count_big(\"visit_occurrence_id\") = 0 then 0\r\n      else 0\r\n    end as num_violated_rows\r\n    from cdm_ibm_mdcd_v993.dbo.VISIT_OCCURRENCE cdmTable\r\n  ) violated_rows\r\n) violated_row_count,\r\n( \r\n\tSELECT 1 as num_rows\r\n) denominator\r\n;","CHECK_NAME":"cdmField","CHECK_LEVEL":"FIELD","CHECK_DESCRIPTION":"A yes or no value indicating if all fields are present in the VISIT_OCCURRENCE table as expected based on the specification. ","CDM_TABLE_NAME":"VISIT_OCCURRENCE","CDM_FIELD_NAME":"visit_occurrence_id","SQL_FILE":"field_cdm_field.sql","CATEGORY":"Conformance","SUBCATEGORY":"Relational","CONTEXT":"Verification","checkId":36,"FAILED":0,"_row":"2.24"},{"NUM_VIOLATED_ROWS":0,"PCT_VIOLATED_ROWS":0,"NUM_DENOMINATOR_ROWS":1,"EXECUTION_TIME":"0.076998 secs","QUERY_TEXT":"\r\n/*********\r\nFIELD LEVEL check:\r\nCDM_FIELD - verify the field exists\r\n\r\nParameters used in this template:\r\ncdmDatabaseSchema = cdm_ibm_mdcd_v993.dbo\r\ncdmTableName = VISIT_OCCURRENCE\r\ncdmFieldName = person_id\r\n\r\n**********/\r\n\r\n\r\nSELECT num_violated_rows, CASE WHEN denominator.num_rows = 0 THEN 0 ELSE 1.0*num_violated_rows/denominator.num_rows END AS pct_violated_rows, \r\n  denominator.num_rows as num_denominator_rows\r\nFROM\r\n(\r\n  select num_violated_rows from\r\n  (\r\n    select\r\n      case when count_big(\"person_id\") = 0 then 0\r\n      else 0\r\n    end as num_violated_rows\r\n    from cdm_ibm_mdcd_v993.dbo.VISIT_OCCURRENCE cdmTable\r\n  ) violated_rows\r\n) violated_row_count,\r\n( \r\n\tSELECT 1 as num_rows\r\n) denominator\r\n;","CHECK_NAME":"cdmField","CHECK_LEVEL":"FIELD","CHECK_DESCRIPTION":"A yes or no value indicating if all fields are present in the VISIT_OCCURRENCE table as expected based on the specification. ","CDM_TABLE_NAME":"VISIT_OCCURRENCE","CDM_FIELD_NAME":"person_id","SQL_FILE":"field_cdm_field.sql","CATEGORY":"Conformance","SUBCATEGORY":"Relational","CONTEXT":"Verification","checkId":37,"FAILED":0,"_row":"2.25"},{"NUM_VIOLATED_ROWS":0,"PCT_VIOLATED_ROWS":0,"NUM_DENOMINATOR_ROWS":1,"EXECUTION_TIME":"0.068993 secs","QUERY_TEXT":"\r\n/*********\r\nFIELD LEVEL check:\r\nCDM_FIELD - verify the field exists\r\n\r\nParameters used in this template:\r\ncdmDatabaseSchema = cdm_ibm_mdcd_v993.dbo\r\ncdmTableName = VISIT_OCCURRENCE\r\ncdmFieldName = visit_concept_id\r\n\r\n**********/\r\n\r\n\r\nSELECT num_violated_rows, CASE WHEN denominator.num_rows = 0 THEN 0 ELSE 1.0*num_violated_rows/denominator.num_rows END AS pct_violated_rows, \r\n  denominator.num_rows as num_denominator_rows\r\nFROM\r\n(\r\n  select num_violated_rows from\r\n  (\r\n    select\r\n      case when count_big(\"visit_concept_id\") = 0 then 0\r\n      else 0\r\n    end as num_violated_rows\r\n    from cdm_ibm_mdcd_v993.dbo.VISIT_OCCURRENCE cdmTable\r\n  ) violated_rows\r\n) violated_row_count,\r\n( \r\n\tSELECT 1 as num_rows\r\n) denominator\r\n;","CHECK_NAME":"cdmField","CHECK_LEVEL":"FIELD","CHECK_DESCRIPTION":"A yes or no value indicating if all fields are present in the VISIT_OCCURRENCE table as expected based on the specification. ","CDM_TABLE_NAME":"VISIT_OCCURRENCE","CDM_FIELD_NAME":"visit_concept_id","SQL_FILE":"field_cdm_field.sql","CATEGORY":"Conformance","SUBCATEGORY":"Relational","CONTEXT":"Verification","checkId":38,"FAILED":0,"_row":"2.26"},{"NUM_VIOLATED_ROWS":0,"PCT_VIOLATED_ROWS":0,"NUM_DENOMINATOR_ROWS":1,"EXECUTION_TIME":"0.067004 secs","QUERY_TEXT":"\r\n/*********\r\nFIELD LEVEL check:\r\nCDM_FIELD - verify the field exists\r\n\r\nParameters used in this template:\r\ncdmDatabaseSchema = cdm_ibm_mdcd_v993.dbo\r\ncdmTableName = VISIT_OCCURRENCE\r\ncdmFieldName = visit_start_date\r\n\r\n**********/\r\n\r\n\r\nSELECT num_violated_rows, CASE WHEN denominator.num_rows = 0 THEN 0 ELSE 1.0*num_violated_rows/denominator.num_rows END AS pct_violated_rows, \r\n  denominator.num_rows as num_denominator_rows\r\nFROM\r\n(\r\n  select num_violated_rows from\r\n  (\r\n    select\r\n      case when count_big(\"visit_start_date\") = 0 then 0\r\n      else 0\r\n    end as num_violated_rows\r\n    from cdm_ibm_mdcd_v993.dbo.VISIT_OCCURRENCE cdmTable\r\n  ) violated_rows\r\n) violated_row_count,\r\n( \r\n\tSELECT 1 as num_rows\r\n) denominator\r\n;","CHECK_NAME":"cdmField","CHECK_LEVEL":"FIELD","CHECK_DESCRIPTION":"A yes or no value indicating if all fields are present in the VISIT_OCCURRENCE table as expected based on the specification. ","CDM_TABLE_NAME":"VISIT_OCCURRENCE","CDM_FIELD_NAME":"visit_start_date","SQL_FILE":"field_cdm_field.sql","CATEGORY":"Conformance","SUBCATEGORY":"Relational","CONTEXT":"Verification","checkId":39,"FAILED":0,"_row":"2.27"},{"NUM_VIOLATED_ROWS":0,"PCT_VIOLATED_ROWS":0,"NUM_DENOMINATOR_ROWS":1,"EXECUTION_TIME":"0.129991 secs","QUERY_TEXT":"\r\n/*********\r\nFIELD LEVEL check:\r\nCDM_FIELD - verify the field exists\r\n\r\nParameters used in this template:\r\ncdmDatabaseSchema = cdm_ibm_mdcd_v993.dbo\r\ncdmTableName = VISIT_OCCURRENCE\r\ncdmFieldName = visit_start_datetime\r\n\r\n**********/\r\n\r\n\r\nSELECT num_violated_rows, CASE WHEN denominator.num_rows = 0 THEN 0 ELSE 1.0*num_violated_rows/denominator.num_rows END AS pct_violated_rows, \r\n  denominator.num_rows as num_denominator_rows\r\nFROM\r\n(\r\n  select num_violated_rows from\r\n  (\r\n    select\r\n      case when count_big(\"visit_start_datetime\") = 0 then 0\r\n      else 0\r\n    end as num_violated_rows\r\n    from cdm_ibm_mdcd_v993.dbo.VISIT_OCCURRENCE cdmTable\r\n  ) violated_rows\r\n) violated_row_count,\r\n( \r\n\tSELECT 1 as num_rows\r\n) denominator\r\n;","CHECK_NAME":"cdmField","CHECK_LEVEL":"FIELD","CHECK_DESCRIPTION":"A yes or no value indicating if all fields are present in the VISIT_OCCURRENCE table as expected based on the specification. ","CDM_TABLE_NAME":"VISIT_OCCURRENCE","CDM_FIELD_NAME":"visit_start_datetime","SQL_FILE":"field_cdm_field.sql","CATEGORY":"Conformance","SUBCATEGORY":"Relational","CONTEXT":"Verification","checkId":40,"FAILED":0,"_row":"2.28"},{"NUM_VIOLATED_ROWS":0,"PCT_VIOLATED_ROWS":0,"NUM_DENOMINATOR_ROWS":1,"EXECUTION_TIME":"0.074997 secs","QUERY_TEXT":"\r\n/*********\r\nFIELD LEVEL check:\r\nCDM_FIELD - verify the field exists\r\n\r\nParameters used in this template:\r\ncdmDatabaseSchema = cdm_ibm_mdcd_v993.dbo\r\ncdmTableName = VISIT_OCCURRENCE\r\ncdmFieldName = visit_end_date\r\n\r\n**********/\r\n\r\n\r\nSELECT num_violated_rows, CASE WHEN denominator.num_rows = 0 THEN 0 ELSE 1.0*num_violated_rows/denominator.num_rows END AS pct_violated_rows, \r\n  denominator.num_rows as num_denominator_rows\r\nFROM\r\n(\r\n  select num_violated_rows from\r\n  (\r\n    select\r\n      case when count_big(\"visit_end_date\") = 0 then 0\r\n      else 0\r\n    end as num_violated_rows\r\n    from cdm_ibm_mdcd_v993.dbo.VISIT_OCCURRENCE cdmTable\r\n  ) violated_rows\r\n) violated_row_count,\r\n( \r\n\tSELECT 1 as num_rows\r\n) denominator\r\n;","CHECK_NAME":"cdmField","CHECK_LEVEL":"FIELD","CHECK_DESCRIPTION":"A yes or no value indicating if all fields are present in the VISIT_OCCURRENCE table as expected based on the specification. ","CDM_TABLE_NAME":"VISIT_OCCURRENCE","CDM_FIELD_NAME":"visit_end_date","SQL_FILE":"field_cdm_field.sql","CATEGORY":"Conformance","SUBCATEGORY":"Relational","CONTEXT":"Verification","checkId":41,"FAILED":0,"_row":"2.29"},{"NUM_VIOLATED_ROWS":0,"PCT_VIOLATED_ROWS":0,"NUM_DENOMINATOR_ROWS":1,"EXECUTION_TIME":"0.067993 secs","QUERY_TEXT":"\r\n/*********\r\nFIELD LEVEL check:\r\nCDM_FIELD - verify the field exists\r\n\r\nParameters used in this template:\r\ncdmDatabaseSchema = cdm_ibm_mdcd_v993.dbo\r\ncdmTableName = VISIT_OCCURRENCE\r\ncdmFieldName = visit_end_datetime\r\n\r\n**********/\r\n\r\n\r\nSELECT num_violated_rows, CASE WHEN denominator.num_rows = 0 THEN 0 ELSE 1.0*num_violated_rows/denominator.num_rows END AS pct_violated_rows, \r\n  denominator.num_rows as num_denominator_rows\r\nFROM\r\n(\r\n  select num_violated_rows from\r\n  (\r\n    select\r\n      case when count_big(\"visit_end_datetime\") = 0 then 0\r\n      else 0\r\n    end as num_violated_rows\r\n    from cdm_ibm_mdcd_v993.dbo.VISIT_OCCURRENCE cdmTable\r\n  ) violated_rows\r\n) violated_row_count,\r\n( \r\n\tSELECT 1 as num_rows\r\n) denominator\r\n;","CHECK_NAME":"cdmField","CHECK_LEVEL":"FIELD","CHECK_DESCRIPTION":"A yes or no value indicating if all fields are present in the VISIT_OCCURRENCE table as expected based on the specification. ","CDM_TABLE_NAME":"VISIT_OCCURRENCE","CDM_FIELD_NAME":"visit_end_datetime","SQL_FILE":"field_cdm_field.sql","CATEGORY":"Conformance","SUBCATEGORY":"Relational","CONTEXT":"Verification","checkId":42,"FAILED":0,"_row":"2.30"},{"NUM_VIOLATED_ROWS":0,"PCT_VIOLATED_ROWS":0,"NUM_DENOMINATOR_ROWS":1,"EXECUTION_TIME":"0.064001 secs","QUERY_TEXT":"\r\n/*********\r\nFIELD LEVEL check:\r\nCDM_FIELD - verify the field exists\r\n\r\nParameters used in this template:\r\ncdmDatabaseSchema = cdm_ibm_mdcd_v993.dbo\r\ncdmTableName = VISIT_OCCURRENCE\r\ncdmFieldName = visit_type_concept_id\r\n\r\n**********/\r\n\r\n\r\nSELECT num_violated_rows, CASE WHEN denominator.num_rows = 0 THEN 0 ELSE 1.0*num_violated_rows/denominator.num_rows END AS pct_violated_rows, \r\n  denominator.num_rows as num_denominator_rows\r\nFROM\r\n(\r\n  select num_violated_rows from\r\n  (\r\n    select\r\n      case when count_big(\"visit_type_concept_id\") = 0 then 0\r\n      else 0\r\n    end as num_violated_rows\r\n    from cdm_ibm_mdcd_v993.dbo.VISIT_OCCURRENCE cdmTable\r\n  ) violated_rows\r\n) violated_row_count,\r\n( \r\n\tSELECT 1 as num_rows\r\n) denominator\r\n;","CHECK_NAME":"cdmField","CHECK_LEVEL":"FIELD","CHECK_DESCRIPTION":"A yes or no value indicating if all fields are present in the VISIT_OCCURRENCE table as expected based on the specification. ","CDM_TABLE_NAME":"VISIT_OCCURRENCE","CDM_FIELD_NAME":"visit_type_concept_id","SQL_FILE":"field_cdm_field.sql","CATEGORY":"Conformance","SUBCATEGORY":"Relational","CONTEXT":"Verification","checkId":43,"FAILED":0,"_row":"2.31"},{"NUM_VIOLATED_ROWS":0,"PCT_VIOLATED_ROWS":0,"NUM_DENOMINATOR_ROWS":1,"EXECUTION_TIME":"0.064991 secs","QUERY_TEXT":"\r\n/*********\r\nFIELD LEVEL check:\r\nCDM_FIELD - verify the field exists\r\n\r\nParameters used in this template:\r\ncdmDatabaseSchema = cdm_ibm_mdcd_v993.dbo\r\ncdmTableName = VISIT_OCCURRENCE\r\ncdmFieldName = provider_id\r\n\r\n**********/\r\n\r\n\r\nSELECT num_violated_rows, CASE WHEN denominator.num_rows = 0 THEN 0 ELSE 1.0*num_violated_rows/denominator.num_rows END AS pct_violated_rows, \r\n  denominator.num_rows as num_denominator_rows\r\nFROM\r\n(\r\n  select num_violated_rows from\r\n  (\r\n    select\r\n      case when count_big(\"provider_id\") = 0 then 0\r\n      else 0\r\n    end as num_violated_rows\r\n    from cdm_ibm_mdcd_v993.dbo.VISIT_OCCURRENCE cdmTable\r\n  ) violated_rows\r\n) violated_row_count,\r\n( \r\n\tSELECT 1 as num_rows\r\n) denominator\r\n;","CHECK_NAME":"cdmField","CHECK_LEVEL":"FIELD","CHECK_DESCRIPTION":"A yes or no value indicating if all fields are present in the VISIT_OCCURRENCE table as expected based on the specification. ","CDM_TABLE_NAME":"VISIT_OCCURRENCE","CDM_FIELD_NAME":"provider_id","SQL_FILE":"field_cdm_field.sql","CATEGORY":"Conformance","SUBCATEGORY":"Relational","CONTEXT":"Verification","checkId":44,"FAILED":0,"_row":"2.32"},{"NUM_VIOLATED_ROWS":0,"PCT_VIOLATED_ROWS":0,"NUM_DENOMINATOR_ROWS":1,"EXECUTION_TIME":"0.067996 secs","QUERY_TEXT":"\r\n/*********\r\nFIELD LEVEL check:\r\nCDM_FIELD - verify the field exists\r\n\r\nParameters used in this template:\r\ncdmDatabaseSchema = cdm_ibm_mdcd_v993.dbo\r\ncdmTableName = VISIT_OCCURRENCE\r\ncdmFieldName = care_site_id\r\n\r\n**********/\r\n\r\n\r\nSELECT num_violated_rows, CASE WHEN denominator.num_rows = 0 THEN 0 ELSE 1.0*num_violated_rows/denominator.num_rows END AS pct_violated_rows, \r\n  denominator.num_rows as num_denominator_rows\r\nFROM\r\n(\r\n  select num_violated_rows from\r\n  (\r\n    select\r\n      case when count_big(\"care_site_id\") = 0 then 0\r\n      else 0\r\n    end as num_violated_rows\r\n    from cdm_ibm_mdcd_v993.dbo.VISIT_OCCURRENCE cdmTable\r\n  ) violated_rows\r\n) violated_row_count,\r\n( \r\n\tSELECT 1 as num_rows\r\n) denominator\r\n;","CHECK_NAME":"cdmField","CHECK_LEVEL":"FIELD","CHECK_DESCRIPTION":"A yes or no value indicating if all fields are present in the VISIT_OCCURRENCE table as expected based on the specification. ","CDM_TABLE_NAME":"VISIT_OCCURRENCE","CDM_FIELD_NAME":"care_site_id","SQL_FILE":"field_cdm_field.sql","CATEGORY":"Conformance","SUBCATEGORY":"Relational","CONTEXT":"Verification","checkId":45,"FAILED":0,"_row":"2.33"},{"NUM_VIOLATED_ROWS":0,"PCT_VIOLATED_ROWS":0,"NUM_DENOMINATOR_ROWS":1,"EXECUTION_TIME":"0.064997 secs","QUERY_TEXT":"\r\n/*********\r\nFIELD LEVEL check:\r\nCDM_FIELD - verify the field exists\r\n\r\nParameters used in this template:\r\ncdmDatabaseSchema = cdm_ibm_mdcd_v993.dbo\r\ncdmTableName = VISIT_OCCURRENCE\r\ncdmFieldName = visit_source_value\r\n\r\n**********/\r\n\r\n\r\nSELECT num_violated_rows, CASE WHEN denominator.num_rows = 0 THEN 0 ELSE 1.0*num_violated_rows/denominator.num_rows END AS pct_violated_rows, \r\n  denominator.num_rows as num_denominator_rows\r\nFROM\r\n(\r\n  select num_violated_rows from\r\n  (\r\n    select\r\n      case when count_big(\"visit_source_value\") = 0 then 0\r\n      else 0\r\n    end as num_violated_rows\r\n    from cdm_ibm_mdcd_v993.dbo.VISIT_OCCURRENCE cdmTable\r\n  ) violated_rows\r\n) violated_row_count,\r\n( \r\n\tSELECT 1 as num_rows\r\n) denominator\r\n;","CHECK_NAME":"cdmField","CHECK_LEVEL":"FIELD","CHECK_DESCRIPTION":"A yes or no value indicating if all fields are present in the VISIT_OCCURRENCE table as expected based on the specification. ","CDM_TABLE_NAME":"VISIT_OCCURRENCE","CDM_FIELD_NAME":"visit_source_value","SQL_FILE":"field_cdm_field.sql","CATEGORY":"Conformance","SUBCATEGORY":"Relational","CONTEXT":"Verification","checkId":46,"FAILED":0,"_row":"2.34"},{"NUM_VIOLATED_ROWS":0,"PCT_VIOLATED_ROWS":0,"NUM_DENOMINATOR_ROWS":1,"EXECUTION_TIME":"0.063004 secs","QUERY_TEXT":"\r\n/*********\r\nFIELD LEVEL check:\r\nCDM_FIELD - verify the field exists\r\n\r\nParameters used in this template:\r\ncdmDatabaseSchema = cdm_ibm_mdcd_v993.dbo\r\ncdmTableName = VISIT_OCCURRENCE\r\ncdmFieldName = visit_source_concept_id\r\n\r\n**********/\r\n\r\n\r\nSELECT num_violated_rows, CASE WHEN denominator.num_rows = 0 THEN 0 ELSE 1.0*num_violated_rows/denominator.num_rows END AS pct_violated_rows, \r\n  denominator.num_rows as num_denominator_rows\r\nFROM\r\n(\r\n  select num_violated_rows from\r\n  (\r\n    select\r\n      case when count_big(\"visit_source_concept_id\") = 0 then 0\r\n      else 0\r\n    end as num_violated_rows\r\n    from cdm_ibm_mdcd_v993.dbo.VISIT_OCCURRENCE cdmTable\r\n  ) violated_rows\r\n) violated_row_count,\r\n( \r\n\tSELECT 1 as num_rows\r\n) denominator\r\n;","CHECK_NAME":"cdmField","CHECK_LEVEL":"FIELD","CHECK_DESCRIPTION":"A yes or no value indicating if all fields are present in the VISIT_OCCURRENCE table as expected based on the specification. ","CDM_TABLE_NAME":"VISIT_OCCURRENCE","CDM_FIELD_NAME":"visit_source_concept_id","SQL_FILE":"field_cdm_field.sql","CATEGORY":"Conformance","SUBCATEGORY":"Relational","CONTEXT":"Verification","checkId":47,"FAILED":0,"_row":"2.35"},{"NUM_VIOLATED_ROWS":0,"PCT_VIOLATED_ROWS":0,"NUM_DENOMINATOR_ROWS":1,"EXECUTION_TIME":"0.066004 secs","QUERY_TEXT":"\r\n/*********\r\nFIELD LEVEL check:\r\nCDM_FIELD - verify the field exists\r\n\r\nParameters used in this template:\r\ncdmDatabaseSchema = cdm_ibm_mdcd_v993.dbo\r\ncdmTableName = VISIT_OCCURRENCE\r\ncdmFieldName = admitting_source_concept_id\r\n\r\n**********/\r\n\r\n\r\nSELECT num_violated_rows, CASE WHEN denominator.num_rows = 0 THEN 0 ELSE 1.0*num_violated_rows/denominator.num_rows END AS pct_violated_rows, \r\n  denominator.num_rows as num_denominator_rows\r\nFROM\r\n(\r\n  select num_violated_rows from\r\n  (\r\n    select\r\n      case when count_big(\"admitting_source_concept_id\") = 0 then 0\r\n      else 0\r\n    end as num_violated_rows\r\n    from cdm_ibm_mdcd_v993.dbo.VISIT_OCCURRENCE cdmTable\r\n  ) violated_rows\r\n) violated_row_count,\r\n( \r\n\tSELECT 1 as num_rows\r\n) denominator\r\n;","CHECK_NAME":"cdmField","CHECK_LEVEL":"FIELD","CHECK_DESCRIPTION":"A yes or no value indicating if all fields are present in the VISIT_OCCURRENCE table as expected based on the specification. ","CDM_TABLE_NAME":"VISIT_OCCURRENCE","CDM_FIELD_NAME":"admitting_source_concept_id","SQL_FILE":"field_cdm_field.sql","CATEGORY":"Conformance","SUBCATEGORY":"Relational","CONTEXT":"Verification","checkId":48,"FAILED":0,"_row":"2.36"},{"NUM_VIOLATED_ROWS":0,"PCT_VIOLATED_ROWS":0,"NUM_DENOMINATOR_ROWS":1,"EXECUTION_TIME":"0.069996 secs","QUERY_TEXT":"\r\n/*********\r\nFIELD LEVEL check:\r\nCDM_FIELD - verify the field exists\r\n\r\nParameters used in this template:\r\ncdmDatabaseSchema = cdm_ibm_mdcd_v993.dbo\r\ncdmTableName = VISIT_OCCURRENCE\r\ncdmFieldName = admitting_source_value\r\n\r\n**********/\r\n\r\n\r\nSELECT num_violated_rows, CASE WHEN denominator.num_rows = 0 THEN 0 ELSE 1.0*num_violated_rows/denominator.num_rows END AS pct_violated_rows, \r\n  denominator.num_rows as num_denominator_rows\r\nFROM\r\n(\r\n  select num_violated_rows from\r\n  (\r\n    select\r\n      case when count_big(\"admitting_source_value\") = 0 then 0\r\n      else 0\r\n    end as num_violated_rows\r\n    from cdm_ibm_mdcd_v993.dbo.VISIT_OCCURRENCE cdmTable\r\n  ) violated_rows\r\n) violated_row_count,\r\n( \r\n\tSELECT 1 as num_rows\r\n) denominator\r\n;","CHECK_NAME":"cdmField","CHECK_LEVEL":"FIELD","CHECK_DESCRIPTION":"A yes or no value indicating if all fields are present in the VISIT_OCCURRENCE table as expected based on the specification. ","CDM_TABLE_NAME":"VISIT_OCCURRENCE","CDM_FIELD_NAME":"admitting_source_value","SQL_FILE":"field_cdm_field.sql","CATEGORY":"Conformance","SUBCATEGORY":"Relational","CONTEXT":"Verification","checkId":49,"FAILED":0,"_row":"2.37"},{"NUM_VIOLATED_ROWS":0,"PCT_VIOLATED_ROWS":0,"NUM_DENOMINATOR_ROWS":1,"EXECUTION_TIME":"0.069997 secs","QUERY_TEXT":"\r\n/*********\r\nFIELD LEVEL check:\r\nCDM_FIELD - verify the field exists\r\n\r\nParameters used in this template:\r\ncdmDatabaseSchema = cdm_ibm_mdcd_v993.dbo\r\ncdmTableName = VISIT_OCCURRENCE\r\ncdmFieldName = discharge_to_concept_id\r\n\r\n**********/\r\n\r\n\r\nSELECT num_violated_rows, CASE WHEN denominator.num_rows = 0 THEN 0 ELSE 1.0*num_violated_rows/denominator.num_rows END AS pct_violated_rows, \r\n  denominator.num_rows as num_denominator_rows\r\nFROM\r\n(\r\n  select num_violated_rows from\r\n  (\r\n    select\r\n      case when count_big(\"discharge_to_concept_id\") = 0 then 0\r\n      else 0\r\n    end as num_violated_rows\r\n    from cdm_ibm_mdcd_v993.dbo.VISIT_OCCURRENCE cdmTable\r\n  ) violated_rows\r\n) violated_row_count,\r\n( \r\n\tSELECT 1 as num_rows\r\n) denominator\r\n;","CHECK_NAME":"cdmField","CHECK_LEVEL":"FIELD","CHECK_DESCRIPTION":"A yes or no value indicating if all fields are present in the VISIT_OCCURRENCE table as expected based on the specification. ","CDM_TABLE_NAME":"VISIT_OCCURRENCE","CDM_FIELD_NAME":"discharge_to_concept_id","SQL_FILE":"field_cdm_field.sql","CATEGORY":"Conformance","SUBCATEGORY":"Relational","CONTEXT":"Verification","checkId":50,"FAILED":0,"_row":"2.38"},{"NUM_VIOLATED_ROWS":0,"PCT_VIOLATED_ROWS":0,"NUM_DENOMINATOR_ROWS":1,"EXECUTION_TIME":"0.080997 secs","QUERY_TEXT":"\r\n/*********\r\nFIELD LEVEL check:\r\nCDM_FIELD - verify the field exists\r\n\r\nParameters used in this template:\r\ncdmDatabaseSchema = cdm_ibm_mdcd_v993.dbo\r\ncdmTableName = VISIT_OCCURRENCE\r\ncdmFieldName = discharge_to_source_value\r\n\r\n**********/\r\n\r\n\r\nSELECT num_violated_rows, CASE WHEN denominator.num_rows = 0 THEN 0 ELSE 1.0*num_violated_rows/denominator.num_rows END AS pct_violated_rows, \r\n  denominator.num_rows as num_denominator_rows\r\nFROM\r\n(\r\n  select num_violated_rows from\r\n  (\r\n    select\r\n      case when count_big(\"discharge_to_source_value\") = 0 then 0\r\n      else 0\r\n    end as num_violated_rows\r\n    from cdm_ibm_mdcd_v993.dbo.VISIT_OCCURRENCE cdmTable\r\n  ) violated_rows\r\n) violated_row_count,\r\n( \r\n\tSELECT 1 as num_rows\r\n) denominator\r\n;","CHECK_NAME":"cdmField","CHECK_LEVEL":"FIELD","CHECK_DESCRIPTION":"A yes or no value indicating if all fields are present in the VISIT_OCCURRENCE table as expected based on the specification. ","CDM_TABLE_NAME":"VISIT_OCCURRENCE","CDM_FIELD_NAME":"discharge_to_source_value","SQL_FILE":"field_cdm_field.sql","CATEGORY":"Conformance","SUBCATEGORY":"Relational","CONTEXT":"Verification","checkId":51,"FAILED":0,"_row":"2.39"},{"NUM_VIOLATED_ROWS":0,"PCT_VIOLATED_ROWS":0,"NUM_DENOMINATOR_ROWS":1,"EXECUTION_TIME":"0.069996 secs","QUERY_TEXT":"\r\n/*********\r\nFIELD LEVEL check:\r\nCDM_FIELD - verify the field exists\r\n\r\nParameters used in this template:\r\ncdmDatabaseSchema = cdm_ibm_mdcd_v993.dbo\r\ncdmTableName = VISIT_OCCURRENCE\r\ncdmFieldName = preceding_visit_occurrence_id\r\n\r\n**********/\r\n\r\n\r\nSELECT num_violated_rows, CASE WHEN denominator.num_rows = 0 THEN 0 ELSE 1.0*num_violated_rows/denominator.num_rows END AS pct_violated_rows, \r\n  denominator.num_rows as num_denominator_rows\r\nFROM\r\n(\r\n  select num_violated_rows from\r\n  (\r\n    select\r\n      case when count_big(\"preceding_visit_occurrence_id\") = 0 then 0\r\n      else 0\r\n    end as num_violated_rows\r\n    from cdm_ibm_mdcd_v993.dbo.VISIT_OCCURRENCE cdmTable\r\n  ) violated_rows\r\n) violated_row_count,\r\n( \r\n\tSELECT 1 as num_rows\r\n) denominator\r\n;","CHECK_NAME":"cdmField","CHECK_LEVEL":"FIELD","CHECK_DESCRIPTION":"A yes or no value indicating if all fields are present in the VISIT_OCCURRENCE table as expected based on the specification. ","CDM_TABLE_NAME":"VISIT_OCCURRENCE","CDM_FIELD_NAME":"preceding_visit_occurrence_id","SQL_FILE":"field_cdm_field.sql","CATEGORY":"Conformance","SUBCATEGORY":"Relational","CONTEXT":"Verification","checkId":52,"FAILED":0,"_row":"2.40"},{"NUM_VIOLATED_ROWS":0,"PCT_VIOLATED_ROWS":0,"NUM_DENOMINATOR_ROWS":1,"EXECUTION_TIME":"0.085991 secs","QUERY_TEXT":"\r\n/*********\r\nFIELD LEVEL check:\r\nCDM_FIELD - verify the field exists\r\n\r\nParameters used in this template:\r\ncdmDatabaseSchema = cdm_ibm_mdcd_v993.dbo\r\ncdmTableName = CONDITION_OCCURRENCE\r\ncdmFieldName = condition_occurrence_id\r\n\r\n**********/\r\n\r\n\r\nSELECT num_violated_rows, CASE WHEN denominator.num_rows = 0 THEN 0 ELSE 1.0*num_violated_rows/denominator.num_rows END AS pct_violated_rows, \r\n  denominator.num_rows as num_denominator_rows\r\nFROM\r\n(\r\n  select num_violated_rows from\r\n  (\r\n    select\r\n      case when count_big(\"condition_occurrence_id\") = 0 then 0\r\n      else 0\r\n    end as num_violated_rows\r\n    from cdm_ibm_mdcd_v993.dbo.CONDITION_OCCURRENCE cdmTable\r\n  ) violated_rows\r\n) violated_row_count,\r\n( \r\n\tSELECT 1 as num_rows\r\n) denominator\r\n;","CHECK_NAME":"cdmField","CHECK_LEVEL":"FIELD","CHECK_DESCRIPTION":"A yes or no value indicating if all fields are present in the CONDITION_OCCURRENCE table as expected based on the specification. ","CDM_TABLE_NAME":"CONDITION_OCCURRENCE","CDM_FIELD_NAME":"condition_occurrence_id","SQL_FILE":"field_cdm_field.sql","CATEGORY":"Conformance","SUBCATEGORY":"Relational","CONTEXT":"Verification","checkId":53,"FAILED":0,"_row":"2.41"},{"NUM_VIOLATED_ROWS":0,"PCT_VIOLATED_ROWS":0,"NUM_DENOMINATOR_ROWS":1,"EXECUTION_TIME":"0.075996 secs","QUERY_TEXT":"\r\n/*********\r\nFIELD LEVEL check:\r\nCDM_FIELD - verify the field exists\r\n\r\nParameters used in this template:\r\ncdmDatabaseSchema = cdm_ibm_mdcd_v993.dbo\r\ncdmTableName = CONDITION_OCCURRENCE\r\ncdmFieldName = person_id\r\n\r\n**********/\r\n\r\n\r\nSELECT num_violated_rows, CASE WHEN denominator.num_rows = 0 THEN 0 ELSE 1.0*num_violated_rows/denominator.num_rows END AS pct_violated_rows, \r\n  denominator.num_rows as num_denominator_rows\r\nFROM\r\n(\r\n  select num_violated_rows from\r\n  (\r\n    select\r\n      case when count_big(\"person_id\") = 0 then 0\r\n      else 0\r\n    end as num_violated_rows\r\n    from cdm_ibm_mdcd_v993.dbo.CONDITION_OCCURRENCE cdmTable\r\n  ) violated_rows\r\n) violated_row_count,\r\n( \r\n\tSELECT 1 as num_rows\r\n) denominator\r\n;","CHECK_NAME":"cdmField","CHECK_LEVEL":"FIELD","CHECK_DESCRIPTION":"A yes or no value indicating if all fields are present in the CONDITION_OCCURRENCE table as expected based on the specification. ","CDM_TABLE_NAME":"CONDITION_OCCURRENCE","CDM_FIELD_NAME":"person_id","SQL_FILE":"field_cdm_field.sql","CATEGORY":"Conformance","SUBCATEGORY":"Relational","CONTEXT":"Verification","checkId":54,"FAILED":0,"_row":"2.42"},{"NUM_VIOLATED_ROWS":0,"PCT_VIOLATED_ROWS":0,"NUM_DENOMINATOR_ROWS":1,"EXECUTION_TIME":"0.073983 secs","QUERY_TEXT":"\r\n/*********\r\nFIELD LEVEL check:\r\nCDM_FIELD - verify the field exists\r\n\r\nParameters used in this template:\r\ncdmDatabaseSchema = cdm_ibm_mdcd_v993.dbo\r\ncdmTableName = CONDITION_OCCURRENCE\r\ncdmFieldName = condition_concept_id\r\n\r\n**********/\r\n\r\n\r\nSELECT num_violated_rows, CASE WHEN denominator.num_rows = 0 THEN 0 ELSE 1.0*num_violated_rows/denominator.num_rows END AS pct_violated_rows, \r\n  denominator.num_rows as num_denominator_rows\r\nFROM\r\n(\r\n  select num_violated_rows from\r\n  (\r\n    select\r\n      case when count_big(\"condition_concept_id\") = 0 then 0\r\n      else 0\r\n    end as num_violated_rows\r\n    from cdm_ibm_mdcd_v993.dbo.CONDITION_OCCURRENCE cdmTable\r\n  ) violated_rows\r\n) violated_row_count,\r\n( \r\n\tSELECT 1 as num_rows\r\n) denominator\r\n;","CHECK_NAME":"cdmField","CHECK_LEVEL":"FIELD","CHECK_DESCRIPTION":"A yes or no value indicating if all fields are present in the CONDITION_OCCURRENCE table as expected based on the specification. ","CDM_TABLE_NAME":"CONDITION_OCCURRENCE","CDM_FIELD_NAME":"condition_concept_id","SQL_FILE":"field_cdm_field.sql","CATEGORY":"Conformance","SUBCATEGORY":"Relational","CONTEXT":"Verification","checkId":55,"FAILED":0,"_row":"2.43"},{"NUM_VIOLATED_ROWS":0,"PCT_VIOLATED_ROWS":0,"NUM_DENOMINATOR_ROWS":1,"EXECUTION_TIME":"0.079006 secs","QUERY_TEXT":"\r\n/*********\r\nFIELD LEVEL check:\r\nCDM_FIELD - verify the field exists\r\n\r\nParameters used in this template:\r\ncdmDatabaseSchema = cdm_ibm_mdcd_v993.dbo\r\ncdmTableName = CONDITION_OCCURRENCE\r\ncdmFieldName = condition_start_date\r\n\r\n**********/\r\n\r\n\r\nSELECT num_violated_rows, CASE WHEN denominator.num_rows = 0 THEN 0 ELSE 1.0*num_violated_rows/denominator.num_rows END AS pct_violated_rows, \r\n  denominator.num_rows as num_denominator_rows\r\nFROM\r\n(\r\n  select num_violated_rows from\r\n  (\r\n    select\r\n      case when count_big(\"condition_start_date\") = 0 then 0\r\n      else 0\r\n    end as num_violated_rows\r\n    from cdm_ibm_mdcd_v993.dbo.CONDITION_OCCURRENCE cdmTable\r\n  ) violated_rows\r\n) violated_row_count,\r\n( \r\n\tSELECT 1 as num_rows\r\n) denominator\r\n;","CHECK_NAME":"cdmField","CHECK_LEVEL":"FIELD","CHECK_DESCRIPTION":"A yes or no value indicating if all fields are present in the CONDITION_OCCURRENCE table as expected based on the specification. ","CDM_TABLE_NAME":"CONDITION_OCCURRENCE","CDM_FIELD_NAME":"condition_start_date","SQL_FILE":"field_cdm_field.sql","CATEGORY":"Conformance","SUBCATEGORY":"Relational","CONTEXT":"Verification","checkId":56,"FAILED":0,"_row":"2.44"},{"NUM_VIOLATED_ROWS":0,"PCT_VIOLATED_ROWS":0,"NUM_DENOMINATOR_ROWS":1,"EXECUTION_TIME":"0.090992 secs","QUERY_TEXT":"\r\n/*********\r\nFIELD LEVEL check:\r\nCDM_FIELD - verify the field exists\r\n\r\nParameters used in this template:\r\ncdmDatabaseSchema = cdm_ibm_mdcd_v993.dbo\r\ncdmTableName = CONDITION_OCCURRENCE\r\ncdmFieldName = condition_start_datetime\r\n\r\n**********/\r\n\r\n\r\nSELECT num_violated_rows, CASE WHEN denominator.num_rows = 0 THEN 0 ELSE 1.0*num_violated_rows/denominator.num_rows END AS pct_violated_rows, \r\n  denominator.num_rows as num_denominator_rows\r\nFROM\r\n(\r\n  select num_violated_rows from\r\n  (\r\n    select\r\n      case when count_big(\"condition_start_datetime\") = 0 then 0\r\n      else 0\r\n    end as num_violated_rows\r\n    from cdm_ibm_mdcd_v993.dbo.CONDITION_OCCURRENCE cdmTable\r\n  ) violated_rows\r\n) violated_row_count,\r\n( \r\n\tSELECT 1 as num_rows\r\n) denominator\r\n;","CHECK_NAME":"cdmField","CHECK_LEVEL":"FIELD","CHECK_DESCRIPTION":"A yes or no value indicating if all fields are present in the CONDITION_OCCURRENCE table as expected based on the specification. ","CDM_TABLE_NAME":"CONDITION_OCCURRENCE","CDM_FIELD_NAME":"condition_start_datetime","SQL_FILE":"field_cdm_field.sql","CATEGORY":"Conformance","SUBCATEGORY":"Relational","CONTEXT":"Verification","checkId":57,"FAILED":0,"_row":"2.45"},{"NUM_VIOLATED_ROWS":0,"PCT_VIOLATED_ROWS":0,"NUM_DENOMINATOR_ROWS":1,"EXECUTION_TIME":"0.079997 secs","QUERY_TEXT":"\r\n/*********\r\nFIELD LEVEL check:\r\nCDM_FIELD - verify the field exists\r\n\r\nParameters used in this template:\r\ncdmDatabaseSchema = cdm_ibm_mdcd_v993.dbo\r\ncdmTableName = CONDITION_OCCURRENCE\r\ncdmFieldName = condition_end_date\r\n\r\n**********/\r\n\r\n\r\nSELECT num_violated_rows, CASE WHEN denominator.num_rows = 0 THEN 0 ELSE 1.0*num_violated_rows/denominator.num_rows END AS pct_violated_rows, \r\n  denominator.num_rows as num_denominator_rows\r\nFROM\r\n(\r\n  select num_violated_rows from\r\n  (\r\n    select\r\n      case when count_big(\"condition_end_date\") = 0 then 0\r\n      else 0\r\n    end as num_violated_rows\r\n    from cdm_ibm_mdcd_v993.dbo.CONDITION_OCCURRENCE cdmTable\r\n  ) violated_rows\r\n) violated_row_count,\r\n( \r\n\tSELECT 1 as num_rows\r\n) denominator\r\n;","CHECK_NAME":"cdmField","CHECK_LEVEL":"FIELD","CHECK_DESCRIPTION":"A yes or no value indicating if all fields are present in the CONDITION_OCCURRENCE table as expected based on the specification. ","CDM_TABLE_NAME":"CONDITION_OCCURRENCE","CDM_FIELD_NAME":"condition_end_date","SQL_FILE":"field_cdm_field.sql","CATEGORY":"Conformance","SUBCATEGORY":"Relational","CONTEXT":"Verification","checkId":58,"FAILED":0,"_row":"2.46"},{"NUM_VIOLATED_ROWS":0,"PCT_VIOLATED_ROWS":0,"NUM_DENOMINATOR_ROWS":1,"EXECUTION_TIME":"0.091991 secs","QUERY_TEXT":"\r\n/*********\r\nFIELD LEVEL check:\r\nCDM_FIELD - verify the field exists\r\n\r\nParameters used in this template:\r\ncdmDatabaseSchema = cdm_ibm_mdcd_v993.dbo\r\ncdmTableName = CONDITION_OCCURRENCE\r\ncdmFieldName = condition_end_datetime\r\n\r\n**********/\r\n\r\n\r\nSELECT num_violated_rows, CASE WHEN denominator.num_rows = 0 THEN 0 ELSE 1.0*num_violated_rows/denominator.num_rows END AS pct_violated_rows, \r\n  denominator.num_rows as num_denominator_rows\r\nFROM\r\n(\r\n  select num_violated_rows from\r\n  (\r\n    select\r\n      case when count_big(\"condition_end_datetime\") = 0 then 0\r\n      else 0\r\n    end as num_violated_rows\r\n    from cdm_ibm_mdcd_v993.dbo.CONDITION_OCCURRENCE cdmTable\r\n  ) violated_rows\r\n) violated_row_count,\r\n( \r\n\tSELECT 1 as num_rows\r\n) denominator\r\n;","CHECK_NAME":"cdmField","CHECK_LEVEL":"FIELD","CHECK_DESCRIPTION":"A yes or no value indicating if all fields are present in the CONDITION_OCCURRENCE table as expected based on the specification. ","CDM_TABLE_NAME":"CONDITION_OCCURRENCE","CDM_FIELD_NAME":"condition_end_datetime","SQL_FILE":"field_cdm_field.sql","CATEGORY":"Conformance","SUBCATEGORY":"Relational","CONTEXT":"Verification","checkId":59,"FAILED":0,"_row":"2.47"},{"NUM_VIOLATED_ROWS":0,"PCT_VIOLATED_ROWS":0,"NUM_DENOMINATOR_ROWS":1,"EXECUTION_TIME":"0.072991 secs","QUERY_TEXT":"\r\n/*********\r\nFIELD LEVEL check:\r\nCDM_FIELD - verify the field exists\r\n\r\nParameters used in this template:\r\ncdmDatabaseSchema = cdm_ibm_mdcd_v993.dbo\r\ncdmTableName = CONDITION_OCCURRENCE\r\ncdmFieldName = condition_type_concept_id\r\n\r\n**********/\r\n\r\n\r\nSELECT num_violated_rows, CASE WHEN denominator.num_rows = 0 THEN 0 ELSE 1.0*num_violated_rows/denominator.num_rows END AS pct_violated_rows, \r\n  denominator.num_rows as num_denominator_rows\r\nFROM\r\n(\r\n  select num_violated_rows from\r\n  (\r\n    select\r\n      case when count_big(\"condition_type_concept_id\") = 0 then 0\r\n      else 0\r\n    end as num_violated_rows\r\n    from cdm_ibm_mdcd_v993.dbo.CONDITION_OCCURRENCE cdmTable\r\n  ) violated_rows\r\n) violated_row_count,\r\n( \r\n\tSELECT 1 as num_rows\r\n) denominator\r\n;","CHECK_NAME":"cdmField","CHECK_LEVEL":"FIELD","CHECK_DESCRIPTION":"A yes or no value indicating if all fields are present in the CONDITION_OCCURRENCE table as expected based on the specification. ","CDM_TABLE_NAME":"CONDITION_OCCURRENCE","CDM_FIELD_NAME":"condition_type_concept_id","SQL_FILE":"field_cdm_field.sql","CATEGORY":"Conformance","SUBCATEGORY":"Relational","CONTEXT":"Verification","checkId":60,"FAILED":0,"_row":"2.48"},{"NUM_VIOLATED_ROWS":0,"PCT_VIOLATED_ROWS":0,"NUM_DENOMINATOR_ROWS":1,"EXECUTION_TIME":"0.079002 secs","QUERY_TEXT":"\r\n/*********\r\nFIELD LEVEL check:\r\nCDM_FIELD - verify the field exists\r\n\r\nParameters used in this template:\r\ncdmDatabaseSchema = cdm_ibm_mdcd_v993.dbo\r\ncdmTableName = CONDITION_OCCURRENCE\r\ncdmFieldName = condition_status_concept_id\r\n\r\n**********/\r\n\r\n\r\nSELECT num_violated_rows, CASE WHEN denominator.num_rows = 0 THEN 0 ELSE 1.0*num_violated_rows/denominator.num_rows END AS pct_violated_rows, \r\n  denominator.num_rows as num_denominator_rows\r\nFROM\r\n(\r\n  select num_violated_rows from\r\n  (\r\n    select\r\n      case when count_big(\"condition_status_concept_id\") = 0 then 0\r\n      else 0\r\n    end as num_violated_rows\r\n    from cdm_ibm_mdcd_v993.dbo.CONDITION_OCCURRENCE cdmTable\r\n  ) violated_rows\r\n) violated_row_count,\r\n( \r\n\tSELECT 1 as num_rows\r\n) denominator\r\n;","CHECK_NAME":"cdmField","CHECK_LEVEL":"FIELD","CHECK_DESCRIPTION":"A yes or no value indicating if all fields are present in the CONDITION_OCCURRENCE table as expected based on the specification. ","CDM_TABLE_NAME":"CONDITION_OCCURRENCE","CDM_FIELD_NAME":"condition_status_concept_id","SQL_FILE":"field_cdm_field.sql","CATEGORY":"Conformance","SUBCATEGORY":"Relational","CONTEXT":"Verification","checkId":61,"FAILED":0,"_row":"2.49"},{"NUM_VIOLATED_ROWS":0,"PCT_VIOLATED_ROWS":0,"NUM_DENOMINATOR_ROWS":1,"EXECUTION_TIME":"0.073996 secs","QUERY_TEXT":"\r\n/*********\r\nFIELD LEVEL check:\r\nCDM_FIELD - verify the field exists\r\n\r\nParameters used in this template:\r\ncdmDatabaseSchema = cdm_ibm_mdcd_v993.dbo\r\ncdmTableName = CONDITION_OCCURRENCE\r\ncdmFieldName = stop_reason\r\n\r\n**********/\r\n\r\n\r\nSELECT num_violated_rows, CASE WHEN denominator.num_rows = 0 THEN 0 ELSE 1.0*num_violated_rows/denominator.num_rows END AS pct_violated_rows, \r\n  denominator.num_rows as num_denominator_rows\r\nFROM\r\n(\r\n  select num_violated_rows from\r\n  (\r\n    select\r\n      case when count_big(\"stop_reason\") = 0 then 0\r\n      else 0\r\n    end as num_violated_rows\r\n    from cdm_ibm_mdcd_v993.dbo.CONDITION_OCCURRENCE cdmTable\r\n  ) violated_rows\r\n) violated_row_count,\r\n( \r\n\tSELECT 1 as num_rows\r\n) denominator\r\n;","CHECK_NAME":"cdmField","CHECK_LEVEL":"FIELD","CHECK_DESCRIPTION":"A yes or no value indicating if all fields are present in the CONDITION_OCCURRENCE table as expected based on the specification. ","CDM_TABLE_NAME":"CONDITION_OCCURRENCE","CDM_FIELD_NAME":"stop_reason","SQL_FILE":"field_cdm_field.sql","CATEGORY":"Conformance","SUBCATEGORY":"Relational","CONTEXT":"Verification","checkId":62,"FAILED":0,"_row":"2.50"},{"NUM_VIOLATED_ROWS":0,"PCT_VIOLATED_ROWS":0,"NUM_DENOMINATOR_ROWS":1,"EXECUTION_TIME":"0.082994 secs","QUERY_TEXT":"\r\n/*********\r\nFIELD LEVEL check:\r\nCDM_FIELD - verify the field exists\r\n\r\nParameters used in this template:\r\ncdmDatabaseSchema = cdm_ibm_mdcd_v993.dbo\r\ncdmTableName = CONDITION_OCCURRENCE\r\ncdmFieldName = provider_id\r\n\r\n**********/\r\n\r\n\r\nSELECT num_violated_rows, CASE WHEN denominator.num_rows = 0 THEN 0 ELSE 1.0*num_violated_rows/denominator.num_rows END AS pct_violated_rows, \r\n  denominator.num_rows as num_denominator_rows\r\nFROM\r\n(\r\n  select num_violated_rows from\r\n  (\r\n    select\r\n      case when count_big(\"provider_id\") = 0 then 0\r\n      else 0\r\n    end as num_violated_rows\r\n    from cdm_ibm_mdcd_v993.dbo.CONDITION_OCCURRENCE cdmTable\r\n  ) violated_rows\r\n) violated_row_count,\r\n( \r\n\tSELECT 1 as num_rows\r\n) denominator\r\n;","CHECK_NAME":"cdmField","CHECK_LEVEL":"FIELD","CHECK_DESCRIPTION":"A yes or no value indicating if all fields are present in the CONDITION_OCCURRENCE table as expected based on the specification. ","CDM_TABLE_NAME":"CONDITION_OCCURRENCE","CDM_FIELD_NAME":"provider_id","SQL_FILE":"field_cdm_field.sql","CATEGORY":"Conformance","SUBCATEGORY":"Relational","CONTEXT":"Verification","checkId":63,"FAILED":0,"_row":"2.51"},{"NUM_VIOLATED_ROWS":0,"PCT_VIOLATED_ROWS":0,"NUM_DENOMINATOR_ROWS":1,"EXECUTION_TIME":"0.072996 secs","QUERY_TEXT":"\r\n/*********\r\nFIELD LEVEL check:\r\nCDM_FIELD - verify the field exists\r\n\r\nParameters used in this template:\r\ncdmDatabaseSchema = cdm_ibm_mdcd_v993.dbo\r\ncdmTableName = CONDITION_OCCURRENCE\r\ncdmFieldName = visit_occurrence_id\r\n\r\n**********/\r\n\r\n\r\nSELECT num_violated_rows, CASE WHEN denominator.num_rows = 0 THEN 0 ELSE 1.0*num_violated_rows/denominator.num_rows END AS pct_violated_rows, \r\n  denominator.num_rows as num_denominator_rows\r\nFROM\r\n(\r\n  select num_violated_rows from\r\n  (\r\n    select\r\n      case when count_big(\"visit_occurrence_id\") = 0 then 0\r\n      else 0\r\n    end as num_violated_rows\r\n    from cdm_ibm_mdcd_v993.dbo.CONDITION_OCCURRENCE cdmTable\r\n  ) violated_rows\r\n) violated_row_count,\r\n( \r\n\tSELECT 1 as num_rows\r\n) denominator\r\n;","CHECK_NAME":"cdmField","CHECK_LEVEL":"FIELD","CHECK_DESCRIPTION":"A yes or no value indicating if all fields are present in the CONDITION_OCCURRENCE table as expected based on the specification. ","CDM_TABLE_NAME":"CONDITION_OCCURRENCE","CDM_FIELD_NAME":"visit_occurrence_id","SQL_FILE":"field_cdm_field.sql","CATEGORY":"Conformance","SUBCATEGORY":"Relational","CONTEXT":"Verification","checkId":64,"FAILED":0,"_row":"2.52"},{"NUM_VIOLATED_ROWS":0,"PCT_VIOLATED_ROWS":0,"NUM_DENOMINATOR_ROWS":1,"EXECUTION_TIME":"0.073979 secs","QUERY_TEXT":"\r\n/*********\r\nFIELD LEVEL check:\r\nCDM_FIELD - verify the field exists\r\n\r\nParameters used in this template:\r\ncdmDatabaseSchema = cdm_ibm_mdcd_v993.dbo\r\ncdmTableName = CONDITION_OCCURRENCE\r\ncdmFieldName = visit_detail_id\r\n\r\n**********/\r\n\r\n\r\nSELECT num_violated_rows, CASE WHEN denominator.num_rows = 0 THEN 0 ELSE 1.0*num_violated_rows/denominator.num_rows END AS pct_violated_rows, \r\n  denominator.num_rows as num_denominator_rows\r\nFROM\r\n(\r\n  select num_violated_rows from\r\n  (\r\n    select\r\n      case when count_big(\"visit_detail_id\") = 0 then 0\r\n      else 0\r\n    end as num_violated_rows\r\n    from cdm_ibm_mdcd_v993.dbo.CONDITION_OCCURRENCE cdmTable\r\n  ) violated_rows\r\n) violated_row_count,\r\n( \r\n\tSELECT 1 as num_rows\r\n) denominator\r\n;","CHECK_NAME":"cdmField","CHECK_LEVEL":"FIELD","CHECK_DESCRIPTION":"A yes or no value indicating if all fields are present in the CONDITION_OCCURRENCE table as expected based on the specification. ","CDM_TABLE_NAME":"CONDITION_OCCURRENCE","CDM_FIELD_NAME":"visit_detail_id","SQL_FILE":"field_cdm_field.sql","CATEGORY":"Conformance","SUBCATEGORY":"Relational","CONTEXT":"Verification","checkId":65,"FAILED":0,"_row":"2.53"},{"NUM_VIOLATED_ROWS":0,"PCT_VIOLATED_ROWS":0,"NUM_DENOMINATOR_ROWS":1,"EXECUTION_TIME":"0.071996 secs","QUERY_TEXT":"\r\n/*********\r\nFIELD LEVEL check:\r\nCDM_FIELD - verify the field exists\r\n\r\nParameters used in this template:\r\ncdmDatabaseSchema = cdm_ibm_mdcd_v993.dbo\r\ncdmTableName = CONDITION_OCCURRENCE\r\ncdmFieldName = condition_source_value\r\n\r\n**********/\r\n\r\n\r\nSELECT num_violated_rows, CASE WHEN denominator.num_rows = 0 THEN 0 ELSE 1.0*num_violated_rows/denominator.num_rows END AS pct_violated_rows, \r\n  denominator.num_rows as num_denominator_rows\r\nFROM\r\n(\r\n  select num_violated_rows from\r\n  (\r\n    select\r\n      case when count_big(\"condition_source_value\") = 0 then 0\r\n      else 0\r\n    end as num_violated_rows\r\n    from cdm_ibm_mdcd_v993.dbo.CONDITION_OCCURRENCE cdmTable\r\n  ) violated_rows\r\n) violated_row_count,\r\n( \r\n\tSELECT 1 as num_rows\r\n) denominator\r\n;","CHECK_NAME":"cdmField","CHECK_LEVEL":"FIELD","CHECK_DESCRIPTION":"A yes or no value indicating if all fields are present in the CONDITION_OCCURRENCE table as expected based on the specification. ","CDM_TABLE_NAME":"CONDITION_OCCURRENCE","CDM_FIELD_NAME":"condition_source_value","SQL_FILE":"field_cdm_field.sql","CATEGORY":"Conformance","SUBCATEGORY":"Relational","CONTEXT":"Verification","checkId":66,"FAILED":0,"_row":"2.54"},{"NUM_VIOLATED_ROWS":0,"PCT_VIOLATED_ROWS":0,"NUM_DENOMINATOR_ROWS":1,"EXECUTION_TIME":"0.076997 secs","QUERY_TEXT":"\r\n/*********\r\nFIELD LEVEL check:\r\nCDM_FIELD - verify the field exists\r\n\r\nParameters used in this template:\r\ncdmDatabaseSchema = cdm_ibm_mdcd_v993.dbo\r\ncdmTableName = CONDITION_OCCURRENCE\r\ncdmFieldName = condition_source_concept_id\r\n\r\n**********/\r\n\r\n\r\nSELECT num_violated_rows, CASE WHEN denominator.num_rows = 0 THEN 0 ELSE 1.0*num_violated_rows/denominator.num_rows END AS pct_violated_rows, \r\n  denominator.num_rows as num_denominator_rows\r\nFROM\r\n(\r\n  select num_violated_rows from\r\n  (\r\n    select\r\n      case when count_big(\"condition_source_concept_id\") = 0 then 0\r\n      else 0\r\n    end as num_violated_rows\r\n    from cdm_ibm_mdcd_v993.dbo.CONDITION_OCCURRENCE cdmTable\r\n  ) violated_rows\r\n) violated_row_count,\r\n( \r\n\tSELECT 1 as num_rows\r\n) denominator\r\n;","CHECK_NAME":"cdmField","CHECK_LEVEL":"FIELD","CHECK_DESCRIPTION":"A yes or no value indicating if all fields are present in the CONDITION_OCCURRENCE table as expected based on the specification. ","CDM_TABLE_NAME":"CONDITION_OCCURRENCE","CDM_FIELD_NAME":"condition_source_concept_id","SQL_FILE":"field_cdm_field.sql","CATEGORY":"Conformance","SUBCATEGORY":"Relational","CONTEXT":"Verification","checkId":67,"FAILED":0,"_row":"2.55"},{"NUM_VIOLATED_ROWS":0,"PCT_VIOLATED_ROWS":0,"NUM_DENOMINATOR_ROWS":1,"EXECUTION_TIME":"0.077997 secs","QUERY_TEXT":"\r\n/*********\r\nFIELD LEVEL check:\r\nCDM_FIELD - verify the field exists\r\n\r\nParameters used in this template:\r\ncdmDatabaseSchema = cdm_ibm_mdcd_v993.dbo\r\ncdmTableName = CONDITION_OCCURRENCE\r\ncdmFieldName = condition_status_source_value\r\n\r\n**********/\r\n\r\n\r\nSELECT num_violated_rows, CASE WHEN denominator.num_rows = 0 THEN 0 ELSE 1.0*num_violated_rows/denominator.num_rows END AS pct_violated_rows, \r\n  denominator.num_rows as num_denominator_rows\r\nFROM\r\n(\r\n  select num_violated_rows from\r\n  (\r\n    select\r\n      case when count_big(\"condition_status_source_value\") = 0 then 0\r\n      else 0\r\n    end as num_violated_rows\r\n    from cdm_ibm_mdcd_v993.dbo.CONDITION_OCCURRENCE cdmTable\r\n  ) violated_rows\r\n) violated_row_count,\r\n( \r\n\tSELECT 1 as num_rows\r\n) denominator\r\n;","CHECK_NAME":"cdmField","CHECK_LEVEL":"FIELD","CHECK_DESCRIPTION":"A yes or no value indicating if all fields are present in the CONDITION_OCCURRENCE table as expected based on the specification. ","CDM_TABLE_NAME":"CONDITION_OCCURRENCE","CDM_FIELD_NAME":"condition_status_source_value","SQL_FILE":"field_cdm_field.sql","CATEGORY":"Conformance","SUBCATEGORY":"Relational","CONTEXT":"Verification","checkId":68,"FAILED":0,"_row":"2.56"},{"NUM_VIOLATED_ROWS":0,"PCT_VIOLATED_ROWS":0,"NUM_DENOMINATOR_ROWS":1,"EXECUTION_TIME":"0.086997 secs","QUERY_TEXT":"\r\n/*********\r\nFIELD LEVEL check:\r\nCDM_FIELD - verify the field exists\r\n\r\nParameters used in this template:\r\ncdmDatabaseSchema = cdm_ibm_mdcd_v993.dbo\r\ncdmTableName = DRUG_EXPOSURE\r\ncdmFieldName = drug_exposure_id\r\n\r\n**********/\r\n\r\n\r\nSELECT num_violated_rows, CASE WHEN denominator.num_rows = 0 THEN 0 ELSE 1.0*num_violated_rows/denominator.num_rows END AS pct_violated_rows, \r\n  denominator.num_rows as num_denominator_rows\r\nFROM\r\n(\r\n  select num_violated_rows from\r\n  (\r\n    select\r\n      case when count_big(\"drug_exposure_id\") = 0 then 0\r\n      else 0\r\n    end as num_violated_rows\r\n    from cdm_ibm_mdcd_v993.dbo.DRUG_EXPOSURE cdmTable\r\n  ) violated_rows\r\n) violated_row_count,\r\n( \r\n\tSELECT 1 as num_rows\r\n) denominator\r\n;","CHECK_NAME":"cdmField","CHECK_LEVEL":"FIELD","CHECK_DESCRIPTION":"A yes or no value indicating if all fields are present in the DRUG_EXPOSURE table as expected based on the specification. ","CDM_TABLE_NAME":"DRUG_EXPOSURE","CDM_FIELD_NAME":"drug_exposure_id","SQL_FILE":"field_cdm_field.sql","CATEGORY":"Conformance","SUBCATEGORY":"Relational","CONTEXT":"Verification","checkId":69,"FAILED":0,"_row":"2.57"},{"NUM_VIOLATED_ROWS":0,"PCT_VIOLATED_ROWS":0,"NUM_DENOMINATOR_ROWS":1,"EXECUTION_TIME":"0.069996 secs","QUERY_TEXT":"\r\n/*********\r\nFIELD LEVEL check:\r\nCDM_FIELD - verify the field exists\r\n\r\nParameters used in this template:\r\ncdmDatabaseSchema = cdm_ibm_mdcd_v993.dbo\r\ncdmTableName = DRUG_EXPOSURE\r\ncdmFieldName = person_id\r\n\r\n**********/\r\n\r\n\r\nSELECT num_violated_rows, CASE WHEN denominator.num_rows = 0 THEN 0 ELSE 1.0*num_violated_rows/denominator.num_rows END AS pct_violated_rows, \r\n  denominator.num_rows as num_denominator_rows\r\nFROM\r\n(\r\n  select num_violated_rows from\r\n  (\r\n    select\r\n      case when count_big(\"person_id\") = 0 then 0\r\n      else 0\r\n    end as num_violated_rows\r\n    from cdm_ibm_mdcd_v993.dbo.DRUG_EXPOSURE cdmTable\r\n  ) violated_rows\r\n) violated_row_count,\r\n( \r\n\tSELECT 1 as num_rows\r\n) denominator\r\n;","CHECK_NAME":"cdmField","CHECK_LEVEL":"FIELD","CHECK_DESCRIPTION":"A yes or no value indicating if all fields are present in the DRUG_EXPOSURE table as expected based on the specification. ","CDM_TABLE_NAME":"DRUG_EXPOSURE","CDM_FIELD_NAME":"person_id","SQL_FILE":"field_cdm_field.sql","CATEGORY":"Conformance","SUBCATEGORY":"Relational","CONTEXT":"Verification","checkId":70,"FAILED":0,"_row":"2.58"},{"NUM_VIOLATED_ROWS":0,"PCT_VIOLATED_ROWS":0,"NUM_DENOMINATOR_ROWS":1,"EXECUTION_TIME":"0.082996 secs","QUERY_TEXT":"\r\n/*********\r\nFIELD LEVEL check:\r\nCDM_FIELD - verify the field exists\r\n\r\nParameters used in this template:\r\ncdmDatabaseSchema = cdm_ibm_mdcd_v993.dbo\r\ncdmTableName = DRUG_EXPOSURE\r\ncdmFieldName = drug_concept_id\r\n\r\n**********/\r\n\r\n\r\nSELECT num_violated_rows, CASE WHEN denominator.num_rows = 0 THEN 0 ELSE 1.0*num_violated_rows/denominator.num_rows END AS pct_violated_rows, \r\n  denominator.num_rows as num_denominator_rows\r\nFROM\r\n(\r\n  select num_violated_rows from\r\n  (\r\n    select\r\n      case when count_big(\"drug_concept_id\") = 0 then 0\r\n      else 0\r\n    end as num_violated_rows\r\n    from cdm_ibm_mdcd_v993.dbo.DRUG_EXPOSURE cdmTable\r\n  ) violated_rows\r\n) violated_row_count,\r\n( \r\n\tSELECT 1 as num_rows\r\n) denominator\r\n;","CHECK_NAME":"cdmField","CHECK_LEVEL":"FIELD","CHECK_DESCRIPTION":"A yes or no value indicating if all fields are present in the DRUG_EXPOSURE table as expected based on the specification. ","CDM_TABLE_NAME":"DRUG_EXPOSURE","CDM_FIELD_NAME":"drug_concept_id","SQL_FILE":"field_cdm_field.sql","CATEGORY":"Conformance","SUBCATEGORY":"Relational","CONTEXT":"Verification","checkId":71,"FAILED":0,"_row":"2.59"},{"NUM_VIOLATED_ROWS":0,"PCT_VIOLATED_ROWS":0,"NUM_DENOMINATOR_ROWS":1,"EXECUTION_TIME":"0.074998 secs","QUERY_TEXT":"\r\n/*********\r\nFIELD LEVEL check:\r\nCDM_FIELD - verify the field exists\r\n\r\nParameters used in this template:\r\ncdmDatabaseSchema = cdm_ibm_mdcd_v993.dbo\r\ncdmTableName = DRUG_EXPOSURE\r\ncdmFieldName = drug_exposure_start_date\r\n\r\n**********/\r\n\r\n\r\nSELECT num_violated_rows, CASE WHEN denominator.num_rows = 0 THEN 0 ELSE 1.0*num_violated_rows/denominator.num_rows END AS pct_violated_rows, \r\n  denominator.num_rows as num_denominator_rows\r\nFROM\r\n(\r\n  select num_violated_rows from\r\n  (\r\n    select\r\n      case when count_big(\"drug_exposure_start_date\") = 0 then 0\r\n      else 0\r\n    end as num_violated_rows\r\n    from cdm_ibm_mdcd_v993.dbo.DRUG_EXPOSURE cdmTable\r\n  ) violated_rows\r\n) violated_row_count,\r\n( \r\n\tSELECT 1 as num_rows\r\n) denominator\r\n;","CHECK_NAME":"cdmField","CHECK_LEVEL":"FIELD","CHECK_DESCRIPTION":"A yes or no value indicating if all fields are present in the DRUG_EXPOSURE table as expected based on the specification. ","CDM_TABLE_NAME":"DRUG_EXPOSURE","CDM_FIELD_NAME":"drug_exposure_start_date","SQL_FILE":"field_cdm_field.sql","CATEGORY":"Conformance","SUBCATEGORY":"Relational","CONTEXT":"Verification","checkId":72,"FAILED":0,"_row":"2.60"},{"NUM_VIOLATED_ROWS":0,"PCT_VIOLATED_ROWS":0,"NUM_DENOMINATOR_ROWS":1,"EXECUTION_TIME":"0.079997 secs","QUERY_TEXT":"\r\n/*********\r\nFIELD LEVEL check:\r\nCDM_FIELD - verify the field exists\r\n\r\nParameters used in this template:\r\ncdmDatabaseSchema = cdm_ibm_mdcd_v993.dbo\r\ncdmTableName = DRUG_EXPOSURE\r\ncdmFieldName = drug_exposure_start_datetime\r\n\r\n**********/\r\n\r\n\r\nSELECT num_violated_rows, CASE WHEN denominator.num_rows = 0 THEN 0 ELSE 1.0*num_violated_rows/denominator.num_rows END AS pct_violated_rows, \r\n  denominator.num_rows as num_denominator_rows\r\nFROM\r\n(\r\n  select num_violated_rows from\r\n  (\r\n    select\r\n      case when count_big(\"drug_exposure_start_datetime\") = 0 then 0\r\n      else 0\r\n    end as num_violated_rows\r\n    from cdm_ibm_mdcd_v993.dbo.DRUG_EXPOSURE cdmTable\r\n  ) violated_rows\r\n) violated_row_count,\r\n( \r\n\tSELECT 1 as num_rows\r\n) denominator\r\n;","CHECK_NAME":"cdmField","CHECK_LEVEL":"FIELD","CHECK_DESCRIPTION":"A yes or no value indicating if all fields are present in the DRUG_EXPOSURE table as expected based on the specification. ","CDM_TABLE_NAME":"DRUG_EXPOSURE","CDM_FIELD_NAME":"drug_exposure_start_datetime","SQL_FILE":"field_cdm_field.sql","CATEGORY":"Conformance","SUBCATEGORY":"Relational","CONTEXT":"Verification","checkId":73,"FAILED":0,"_row":"2.61"},{"NUM_VIOLATED_ROWS":0,"PCT_VIOLATED_ROWS":0,"NUM_DENOMINATOR_ROWS":1,"EXECUTION_TIME":"0.070997 secs","QUERY_TEXT":"\r\n/*********\r\nFIELD LEVEL check:\r\nCDM_FIELD - verify the field exists\r\n\r\nParameters used in this template:\r\ncdmDatabaseSchema = cdm_ibm_mdcd_v993.dbo\r\ncdmTableName = DRUG_EXPOSURE\r\ncdmFieldName = drug_exposure_end_date\r\n\r\n**********/\r\n\r\n\r\nSELECT num_violated_rows, CASE WHEN denominator.num_rows = 0 THEN 0 ELSE 1.0*num_violated_rows/denominator.num_rows END AS pct_violated_rows, \r\n  denominator.num_rows as num_denominator_rows\r\nFROM\r\n(\r\n  select num_violated_rows from\r\n  (\r\n    select\r\n      case when count_big(\"drug_exposure_end_date\") = 0 then 0\r\n      else 0\r\n    end as num_violated_rows\r\n    from cdm_ibm_mdcd_v993.dbo.DRUG_EXPOSURE cdmTable\r\n  ) violated_rows\r\n) violated_row_count,\r\n( \r\n\tSELECT 1 as num_rows\r\n) denominator\r\n;","CHECK_NAME":"cdmField","CHECK_LEVEL":"FIELD","CHECK_DESCRIPTION":"A yes or no value indicating if all fields are present in the DRUG_EXPOSURE table as expected based on the specification. ","CDM_TABLE_NAME":"DRUG_EXPOSURE","CDM_FIELD_NAME":"drug_exposure_end_date","SQL_FILE":"field_cdm_field.sql","CATEGORY":"Conformance","SUBCATEGORY":"Relational","CONTEXT":"Verification","checkId":74,"FAILED":0,"_row":"2.62"},{"NUM_VIOLATED_ROWS":0,"PCT_VIOLATED_ROWS":0,"NUM_DENOMINATOR_ROWS":1,"EXECUTION_TIME":"0.071997 secs","QUERY_TEXT":"\r\n/*********\r\nFIELD LEVEL check:\r\nCDM_FIELD - verify the field exists\r\n\r\nParameters used in this template:\r\ncdmDatabaseSchema = cdm_ibm_mdcd_v993.dbo\r\ncdmTableName = DRUG_EXPOSURE\r\ncdmFieldName = drug_exposure_end_datetime\r\n\r\n**********/\r\n\r\n\r\nSELECT num_violated_rows, CASE WHEN denominator.num_rows = 0 THEN 0 ELSE 1.0*num_violated_rows/denominator.num_rows END AS pct_violated_rows, \r\n  denominator.num_rows as num_denominator_rows\r\nFROM\r\n(\r\n  select num_violated_rows from\r\n  (\r\n    select\r\n      case when count_big(\"drug_exposure_end_datetime\") = 0 then 0\r\n      else 0\r\n    end as num_violated_rows\r\n    from cdm_ibm_mdcd_v993.dbo.DRUG_EXPOSURE cdmTable\r\n  ) violated_rows\r\n) violated_row_count,\r\n( \r\n\tSELECT 1 as num_rows\r\n) denominator\r\n;","CHECK_NAME":"cdmField","CHECK_LEVEL":"FIELD","CHECK_DESCRIPTION":"A yes or no value indicating if all fields are present in the DRUG_EXPOSURE table as expected based on the specification. ","CDM_TABLE_NAME":"DRUG_EXPOSURE","CDM_FIELD_NAME":"drug_exposure_end_datetime","SQL_FILE":"field_cdm_field.sql","CATEGORY":"Conformance","SUBCATEGORY":"Relational","CONTEXT":"Verification","checkId":75,"FAILED":0,"_row":"2.63"},{"NUM_VIOLATED_ROWS":0,"PCT_VIOLATED_ROWS":0,"NUM_DENOMINATOR_ROWS":1,"EXECUTION_TIME":"0.073998 secs","QUERY_TEXT":"\r\n/*********\r\nFIELD LEVEL check:\r\nCDM_FIELD - verify the field exists\r\n\r\nParameters used in this template:\r\ncdmDatabaseSchema = cdm_ibm_mdcd_v993.dbo\r\ncdmTableName = DRUG_EXPOSURE\r\ncdmFieldName = verbatim_end_date\r\n\r\n**********/\r\n\r\n\r\nSELECT num_violated_rows, CASE WHEN denominator.num_rows = 0 THEN 0 ELSE 1.0*num_violated_rows/denominator.num_rows END AS pct_violated_rows, \r\n  denominator.num_rows as num_denominator_rows\r\nFROM\r\n(\r\n  select num_violated_rows from\r\n  (\r\n    select\r\n      case when count_big(\"verbatim_end_date\") = 0 then 0\r\n      else 0\r\n    end as num_violated_rows\r\n    from cdm_ibm_mdcd_v993.dbo.DRUG_EXPOSURE cdmTable\r\n  ) violated_rows\r\n) violated_row_count,\r\n( \r\n\tSELECT 1 as num_rows\r\n) denominator\r\n;","CHECK_NAME":"cdmField","CHECK_LEVEL":"FIELD","CHECK_DESCRIPTION":"A yes or no value indicating if all fields are present in the DRUG_EXPOSURE table as expected based on the specification. ","CDM_TABLE_NAME":"DRUG_EXPOSURE","CDM_FIELD_NAME":"verbatim_end_date","SQL_FILE":"field_cdm_field.sql","CATEGORY":"Conformance","SUBCATEGORY":"Relational","CONTEXT":"Verification","checkId":76,"FAILED":0,"_row":"2.64"},{"NUM_VIOLATED_ROWS":0,"PCT_VIOLATED_ROWS":0,"NUM_DENOMINATOR_ROWS":1,"EXECUTION_TIME":"0.079996 secs","QUERY_TEXT":"\r\n/*********\r\nFIELD LEVEL check:\r\nCDM_FIELD - verify the field exists\r\n\r\nParameters used in this template:\r\ncdmDatabaseSchema = cdm_ibm_mdcd_v993.dbo\r\ncdmTableName = DRUG_EXPOSURE\r\ncdmFieldName = drug_type_concept_id\r\n\r\n**********/\r\n\r\n\r\nSELECT num_violated_rows, CASE WHEN denominator.num_rows = 0 THEN 0 ELSE 1.0*num_violated_rows/denominator.num_rows END AS pct_violated_rows, \r\n  denominator.num_rows as num_denominator_rows\r\nFROM\r\n(\r\n  select num_violated_rows from\r\n  (\r\n    select\r\n      case when count_big(\"drug_type_concept_id\") = 0 then 0\r\n      else 0\r\n    end as num_violated_rows\r\n    from cdm_ibm_mdcd_v993.dbo.DRUG_EXPOSURE cdmTable\r\n  ) violated_rows\r\n) violated_row_count,\r\n( \r\n\tSELECT 1 as num_rows\r\n) denominator\r\n;","CHECK_NAME":"cdmField","CHECK_LEVEL":"FIELD","CHECK_DESCRIPTION":"A yes or no value indicating if all fields are present in the DRUG_EXPOSURE table as expected based on the specification. ","CDM_TABLE_NAME":"DRUG_EXPOSURE","CDM_FIELD_NAME":"drug_type_concept_id","SQL_FILE":"field_cdm_field.sql","CATEGORY":"Conformance","SUBCATEGORY":"Relational","CONTEXT":"Verification","checkId":77,"FAILED":0,"_row":"2.65"},{"NUM_VIOLATED_ROWS":0,"PCT_VIOLATED_ROWS":0,"NUM_DENOMINATOR_ROWS":1,"EXECUTION_TIME":"0.074015 secs","QUERY_TEXT":"\r\n/*********\r\nFIELD LEVEL check:\r\nCDM_FIELD - verify the field exists\r\n\r\nParameters used in this template:\r\ncdmDatabaseSchema = cdm_ibm_mdcd_v993.dbo\r\ncdmTableName = DRUG_EXPOSURE\r\ncdmFieldName = stop_reason\r\n\r\n**********/\r\n\r\n\r\nSELECT num_violated_rows, CASE WHEN denominator.num_rows = 0 THEN 0 ELSE 1.0*num_violated_rows/denominator.num_rows END AS pct_violated_rows, \r\n  denominator.num_rows as num_denominator_rows\r\nFROM\r\n(\r\n  select num_violated_rows from\r\n  (\r\n    select\r\n      case when count_big(\"stop_reason\") = 0 then 0\r\n      else 0\r\n    end as num_violated_rows\r\n    from cdm_ibm_mdcd_v993.dbo.DRUG_EXPOSURE cdmTable\r\n  ) violated_rows\r\n) violated_row_count,\r\n( \r\n\tSELECT 1 as num_rows\r\n) denominator\r\n;","CHECK_NAME":"cdmField","CHECK_LEVEL":"FIELD","CHECK_DESCRIPTION":"A yes or no value indicating if all fields are present in the DRUG_EXPOSURE table as expected based on the specification. ","CDM_TABLE_NAME":"DRUG_EXPOSURE","CDM_FIELD_NAME":"stop_reason","SQL_FILE":"field_cdm_field.sql","CATEGORY":"Conformance","SUBCATEGORY":"Relational","CONTEXT":"Verification","checkId":78,"FAILED":0,"_row":"2.66"},{"NUM_VIOLATED_ROWS":0,"PCT_VIOLATED_ROWS":0,"NUM_DENOMINATOR_ROWS":1,"EXECUTION_TIME":"0.074996 secs","QUERY_TEXT":"\r\n/*********\r\nFIELD LEVEL check:\r\nCDM_FIELD - verify the field exists\r\n\r\nParameters used in this template:\r\ncdmDatabaseSchema = cdm_ibm_mdcd_v993.dbo\r\ncdmTableName = DRUG_EXPOSURE\r\ncdmFieldName = refills\r\n\r\n**********/\r\n\r\n\r\nSELECT num_violated_rows, CASE WHEN denominator.num_rows = 0 THEN 0 ELSE 1.0*num_violated_rows/denominator.num_rows END AS pct_violated_rows, \r\n  denominator.num_rows as num_denominator_rows\r\nFROM\r\n(\r\n  select num_violated_rows from\r\n  (\r\n    select\r\n      case when count_big(\"refills\") = 0 then 0\r\n      else 0\r\n    end as num_violated_rows\r\n    from cdm_ibm_mdcd_v993.dbo.DRUG_EXPOSURE cdmTable\r\n  ) violated_rows\r\n) violated_row_count,\r\n( \r\n\tSELECT 1 as num_rows\r\n) denominator\r\n;","CHECK_NAME":"cdmField","CHECK_LEVEL":"FIELD","CHECK_DESCRIPTION":"A yes or no value indicating if all fields are present in the DRUG_EXPOSURE table as expected based on the specification. ","CDM_TABLE_NAME":"DRUG_EXPOSURE","CDM_FIELD_NAME":"refills","SQL_FILE":"field_cdm_field.sql","CATEGORY":"Conformance","SUBCATEGORY":"Relational","CONTEXT":"Verification","checkId":79,"FAILED":0,"_row":"2.67"},{"NUM_VIOLATED_ROWS":0,"PCT_VIOLATED_ROWS":0,"NUM_DENOMINATOR_ROWS":1,"EXECUTION_TIME":"0.086997 secs","QUERY_TEXT":"\r\n/*********\r\nFIELD LEVEL check:\r\nCDM_FIELD - verify the field exists\r\n\r\nParameters used in this template:\r\ncdmDatabaseSchema = cdm_ibm_mdcd_v993.dbo\r\ncdmTableName = DRUG_EXPOSURE\r\ncdmFieldName = quantity\r\n\r\n**********/\r\n\r\n\r\nSELECT num_violated_rows, CASE WHEN denominator.num_rows = 0 THEN 0 ELSE 1.0*num_violated_rows/denominator.num_rows END AS pct_violated_rows, \r\n  denominator.num_rows as num_denominator_rows\r\nFROM\r\n(\r\n  select num_violated_rows from\r\n  (\r\n    select\r\n      case when count_big(\"quantity\") = 0 then 0\r\n      else 0\r\n    end as num_violated_rows\r\n    from cdm_ibm_mdcd_v993.dbo.DRUG_EXPOSURE cdmTable\r\n  ) violated_rows\r\n) violated_row_count,\r\n( \r\n\tSELECT 1 as num_rows\r\n) denominator\r\n;","CHECK_NAME":"cdmField","CHECK_LEVEL":"FIELD","CHECK_DESCRIPTION":"A yes or no value indicating if all fields are present in the DRUG_EXPOSURE table as expected based on the specification. ","CDM_TABLE_NAME":"DRUG_EXPOSURE","CDM_FIELD_NAME":"quantity","SQL_FILE":"field_cdm_field.sql","CATEGORY":"Conformance","SUBCATEGORY":"Relational","CONTEXT":"Verification","checkId":80,"FAILED":0,"_row":"2.68"},{"NUM_VIOLATED_ROWS":0,"PCT_VIOLATED_ROWS":0,"NUM_DENOMINATOR_ROWS":1,"EXECUTION_TIME":"0.076002 secs","QUERY_TEXT":"\r\n/*********\r\nFIELD LEVEL check:\r\nCDM_FIELD - verify the field exists\r\n\r\nParameters used in this template:\r\ncdmDatabaseSchema = cdm_ibm_mdcd_v993.dbo\r\ncdmTableName = DRUG_EXPOSURE\r\ncdmFieldName = days_supply\r\n\r\n**********/\r\n\r\n\r\nSELECT num_violated_rows, CASE WHEN denominator.num_rows = 0 THEN 0 ELSE 1.0*num_violated_rows/denominator.num_rows END AS pct_violated_rows, \r\n  denominator.num_rows as num_denominator_rows\r\nFROM\r\n(\r\n  select num_violated_rows from\r\n  (\r\n    select\r\n      case when count_big(\"days_supply\") = 0 then 0\r\n      else 0\r\n    end as num_violated_rows\r\n    from cdm_ibm_mdcd_v993.dbo.DRUG_EXPOSURE cdmTable\r\n  ) violated_rows\r\n) violated_row_count,\r\n( \r\n\tSELECT 1 as num_rows\r\n) denominator\r\n;","CHECK_NAME":"cdmField","CHECK_LEVEL":"FIELD","CHECK_DESCRIPTION":"A yes or no value indicating if all fields are present in the DRUG_EXPOSURE table as expected based on the specification. ","CDM_TABLE_NAME":"DRUG_EXPOSURE","CDM_FIELD_NAME":"days_supply","SQL_FILE":"field_cdm_field.sql","CATEGORY":"Conformance","SUBCATEGORY":"Relational","CONTEXT":"Verification","checkId":81,"FAILED":0,"_row":"2.69"},{"NUM_VIOLATED_ROWS":0,"PCT_VIOLATED_ROWS":0,"NUM_DENOMINATOR_ROWS":1,"EXECUTION_TIME":"0.073011 secs","QUERY_TEXT":"\r\n/*********\r\nFIELD LEVEL check:\r\nCDM_FIELD - verify the field exists\r\n\r\nParameters used in this template:\r\ncdmDatabaseSchema = cdm_ibm_mdcd_v993.dbo\r\ncdmTableName = DRUG_EXPOSURE\r\ncdmFieldName = sig\r\n\r\n**********/\r\n\r\n\r\nSELECT num_violated_rows, CASE WHEN denominator.num_rows = 0 THEN 0 ELSE 1.0*num_violated_rows/denominator.num_rows END AS pct_violated_rows, \r\n  denominator.num_rows as num_denominator_rows\r\nFROM\r\n(\r\n  select num_violated_rows from\r\n  (\r\n    select\r\n      case when count_big(\"sig\") = 0 then 0\r\n      else 0\r\n    end as num_violated_rows\r\n    from cdm_ibm_mdcd_v993.dbo.DRUG_EXPOSURE cdmTable\r\n  ) violated_rows\r\n) violated_row_count,\r\n( \r\n\tSELECT 1 as num_rows\r\n) denominator\r\n;","CHECK_NAME":"cdmField","CHECK_LEVEL":"FIELD","CHECK_DESCRIPTION":"A yes or no value indicating if all fields are present in the DRUG_EXPOSURE table as expected based on the specification. ","CDM_TABLE_NAME":"DRUG_EXPOSURE","CDM_FIELD_NAME":"sig","SQL_FILE":"field_cdm_field.sql","CATEGORY":"Conformance","SUBCATEGORY":"Relational","CONTEXT":"Verification","checkId":82,"FAILED":0,"_row":"2.70"},{"NUM_VIOLATED_ROWS":0,"PCT_VIOLATED_ROWS":0,"NUM_DENOMINATOR_ROWS":1,"EXECUTION_TIME":"0.075995 secs","QUERY_TEXT":"\r\n/*********\r\nFIELD LEVEL check:\r\nCDM_FIELD - verify the field exists\r\n\r\nParameters used in this template:\r\ncdmDatabaseSchema = cdm_ibm_mdcd_v993.dbo\r\ncdmTableName = DRUG_EXPOSURE\r\ncdmFieldName = route_concept_id\r\n\r\n**********/\r\n\r\n\r\nSELECT num_violated_rows, CASE WHEN denominator.num_rows = 0 THEN 0 ELSE 1.0*num_violated_rows/denominator.num_rows END AS pct_violated_rows, \r\n  denominator.num_rows as num_denominator_rows\r\nFROM\r\n(\r\n  select num_violated_rows from\r\n  (\r\n    select\r\n      case when count_big(\"route_concept_id\") = 0 then 0\r\n      else 0\r\n    end as num_violated_rows\r\n    from cdm_ibm_mdcd_v993.dbo.DRUG_EXPOSURE cdmTable\r\n  ) violated_rows\r\n) violated_row_count,\r\n( \r\n\tSELECT 1 as num_rows\r\n) denominator\r\n;","CHECK_NAME":"cdmField","CHECK_LEVEL":"FIELD","CHECK_DESCRIPTION":"A yes or no value indicating if all fields are present in the DRUG_EXPOSURE table as expected based on the specification. ","CDM_TABLE_NAME":"DRUG_EXPOSURE","CDM_FIELD_NAME":"route_concept_id","SQL_FILE":"field_cdm_field.sql","CATEGORY":"Conformance","SUBCATEGORY":"Relational","CONTEXT":"Verification","checkId":83,"FAILED":0,"_row":"2.71"},{"NUM_VIOLATED_ROWS":0,"PCT_VIOLATED_ROWS":0,"NUM_DENOMINATOR_ROWS":1,"EXECUTION_TIME":"0.073996 secs","QUERY_TEXT":"\r\n/*********\r\nFIELD LEVEL check:\r\nCDM_FIELD - verify the field exists\r\n\r\nParameters used in this template:\r\ncdmDatabaseSchema = cdm_ibm_mdcd_v993.dbo\r\ncdmTableName = DRUG_EXPOSURE\r\ncdmFieldName = lot_number\r\n\r\n**********/\r\n\r\n\r\nSELECT num_violated_rows, CASE WHEN denominator.num_rows = 0 THEN 0 ELSE 1.0*num_violated_rows/denominator.num_rows END AS pct_violated_rows, \r\n  denominator.num_rows as num_denominator_rows\r\nFROM\r\n(\r\n  select num_violated_rows from\r\n  (\r\n    select\r\n      case when count_big(\"lot_number\") = 0 then 0\r\n      else 0\r\n    end as num_violated_rows\r\n    from cdm_ibm_mdcd_v993.dbo.DRUG_EXPOSURE cdmTable\r\n  ) violated_rows\r\n) violated_row_count,\r\n( \r\n\tSELECT 1 as num_rows\r\n) denominator\r\n;","CHECK_NAME":"cdmField","CHECK_LEVEL":"FIELD","CHECK_DESCRIPTION":"A yes or no value indicating if all fields are present in the DRUG_EXPOSURE table as expected based on the specification. ","CDM_TABLE_NAME":"DRUG_EXPOSURE","CDM_FIELD_NAME":"lot_number","SQL_FILE":"field_cdm_field.sql","CATEGORY":"Conformance","SUBCATEGORY":"Relational","CONTEXT":"Verification","checkId":84,"FAILED":0,"_row":"2.72"},{"NUM_VIOLATED_ROWS":0,"PCT_VIOLATED_ROWS":0,"NUM_DENOMINATOR_ROWS":1,"EXECUTION_TIME":"0.074997 secs","QUERY_TEXT":"\r\n/*********\r\nFIELD LEVEL check:\r\nCDM_FIELD - verify the field exists\r\n\r\nParameters used in this template:\r\ncdmDatabaseSchema = cdm_ibm_mdcd_v993.dbo\r\ncdmTableName = DRUG_EXPOSURE\r\ncdmFieldName = provider_id\r\n\r\n**********/\r\n\r\n\r\nSELECT num_violated_rows, CASE WHEN denominator.num_rows = 0 THEN 0 ELSE 1.0*num_violated_rows/denominator.num_rows END AS pct_violated_rows, \r\n  denominator.num_rows as num_denominator_rows\r\nFROM\r\n(\r\n  select num_violated_rows from\r\n  (\r\n    select\r\n      case when count_big(\"provider_id\") = 0 then 0\r\n      else 0\r\n    end as num_violated_rows\r\n    from cdm_ibm_mdcd_v993.dbo.DRUG_EXPOSURE cdmTable\r\n  ) violated_rows\r\n) violated_row_count,\r\n( \r\n\tSELECT 1 as num_rows\r\n) denominator\r\n;","CHECK_NAME":"cdmField","CHECK_LEVEL":"FIELD","CHECK_DESCRIPTION":"A yes or no value indicating if all fields are present in the DRUG_EXPOSURE table as expected based on the specification. ","CDM_TABLE_NAME":"DRUG_EXPOSURE","CDM_FIELD_NAME":"provider_id","SQL_FILE":"field_cdm_field.sql","CATEGORY":"Conformance","SUBCATEGORY":"Relational","CONTEXT":"Verification","checkId":85,"FAILED":0,"_row":"2.73"},{"NUM_VIOLATED_ROWS":0,"PCT_VIOLATED_ROWS":0,"NUM_DENOMINATOR_ROWS":1,"EXECUTION_TIME":"0.075982 secs","QUERY_TEXT":"\r\n/*********\r\nFIELD LEVEL check:\r\nCDM_FIELD - verify the field exists\r\n\r\nParameters used in this template:\r\ncdmDatabaseSchema = cdm_ibm_mdcd_v993.dbo\r\ncdmTableName = DRUG_EXPOSURE\r\ncdmFieldName = visit_occurrence_id\r\n\r\n**********/\r\n\r\n\r\nSELECT num_violated_rows, CASE WHEN denominator.num_rows = 0 THEN 0 ELSE 1.0*num_violated_rows/denominator.num_rows END AS pct_violated_rows, \r\n  denominator.num_rows as num_denominator_rows\r\nFROM\r\n(\r\n  select num_violated_rows from\r\n  (\r\n    select\r\n      case when count_big(\"visit_occurrence_id\") = 0 then 0\r\n      else 0\r\n    end as num_violated_rows\r\n    from cdm_ibm_mdcd_v993.dbo.DRUG_EXPOSURE cdmTable\r\n  ) violated_rows\r\n) violated_row_count,\r\n( \r\n\tSELECT 1 as num_rows\r\n) denominator\r\n;","CHECK_NAME":"cdmField","CHECK_LEVEL":"FIELD","CHECK_DESCRIPTION":"A yes or no value indicating if all fields are present in the DRUG_EXPOSURE table as expected based on the specification. ","CDM_TABLE_NAME":"DRUG_EXPOSURE","CDM_FIELD_NAME":"visit_occurrence_id","SQL_FILE":"field_cdm_field.sql","CATEGORY":"Conformance","SUBCATEGORY":"Relational","CONTEXT":"Verification","checkId":86,"FAILED":0,"_row":"2.74"},{"NUM_VIOLATED_ROWS":0,"PCT_VIOLATED_ROWS":0,"NUM_DENOMINATOR_ROWS":1,"EXECUTION_TIME":"0.077004 secs","QUERY_TEXT":"\r\n/*********\r\nFIELD LEVEL check:\r\nCDM_FIELD - verify the field exists\r\n\r\nParameters used in this template:\r\ncdmDatabaseSchema = cdm_ibm_mdcd_v993.dbo\r\ncdmTableName = DRUG_EXPOSURE\r\ncdmFieldName = visit_detail_id\r\n\r\n**********/\r\n\r\n\r\nSELECT num_violated_rows, CASE WHEN denominator.num_rows = 0 THEN 0 ELSE 1.0*num_violated_rows/denominator.num_rows END AS pct_violated_rows, \r\n  denominator.num_rows as num_denominator_rows\r\nFROM\r\n(\r\n  select num_violated_rows from\r\n  (\r\n    select\r\n      case when count_big(\"visit_detail_id\") = 0 then 0\r\n      else 0\r\n    end as num_violated_rows\r\n    from cdm_ibm_mdcd_v993.dbo.DRUG_EXPOSURE cdmTable\r\n  ) violated_rows\r\n) violated_row_count,\r\n( \r\n\tSELECT 1 as num_rows\r\n) denominator\r\n;","CHECK_NAME":"cdmField","CHECK_LEVEL":"FIELD","CHECK_DESCRIPTION":"A yes or no value indicating if all fields are present in the DRUG_EXPOSURE table as expected based on the specification. ","CDM_TABLE_NAME":"DRUG_EXPOSURE","CDM_FIELD_NAME":"visit_detail_id","SQL_FILE":"field_cdm_field.sql","CATEGORY":"Conformance","SUBCATEGORY":"Relational","CONTEXT":"Verification","checkId":87,"FAILED":0,"_row":"2.75"},{"NUM_VIOLATED_ROWS":0,"PCT_VIOLATED_ROWS":0,"NUM_DENOMINATOR_ROWS":1,"EXECUTION_TIME":"0.069992 secs","QUERY_TEXT":"\r\n/*********\r\nFIELD LEVEL check:\r\nCDM_FIELD - verify the field exists\r\n\r\nParameters used in this template:\r\ncdmDatabaseSchema = cdm_ibm_mdcd_v993.dbo\r\ncdmTableName = DRUG_EXPOSURE\r\ncdmFieldName = drug_source_value\r\n\r\n**********/\r\n\r\n\r\nSELECT num_violated_rows, CASE WHEN denominator.num_rows = 0 THEN 0 ELSE 1.0*num_violated_rows/denominator.num_rows END AS pct_violated_rows, \r\n  denominator.num_rows as num_denominator_rows\r\nFROM\r\n(\r\n  select num_violated_rows from\r\n  (\r\n    select\r\n      case when count_big(\"drug_source_value\") = 0 then 0\r\n      else 0\r\n    end as num_violated_rows\r\n    from cdm_ibm_mdcd_v993.dbo.DRUG_EXPOSURE cdmTable\r\n  ) violated_rows\r\n) violated_row_count,\r\n( \r\n\tSELECT 1 as num_rows\r\n) denominator\r\n;","CHECK_NAME":"cdmField","CHECK_LEVEL":"FIELD","CHECK_DESCRIPTION":"A yes or no value indicating if all fields are present in the DRUG_EXPOSURE table as expected based on the specification. ","CDM_TABLE_NAME":"DRUG_EXPOSURE","CDM_FIELD_NAME":"drug_source_value","SQL_FILE":"field_cdm_field.sql","CATEGORY":"Conformance","SUBCATEGORY":"Relational","CONTEXT":"Verification","checkId":88,"FAILED":0,"_row":"2.76"},{"NUM_VIOLATED_ROWS":0,"PCT_VIOLATED_ROWS":0,"NUM_DENOMINATOR_ROWS":1,"EXECUTION_TIME":"0.081996 secs","QUERY_TEXT":"\r\n/*********\r\nFIELD LEVEL check:\r\nCDM_FIELD - verify the field exists\r\n\r\nParameters used in this template:\r\ncdmDatabaseSchema = cdm_ibm_mdcd_v993.dbo\r\ncdmTableName = DRUG_EXPOSURE\r\ncdmFieldName = drug_source_concept_id\r\n\r\n**********/\r\n\r\n\r\nSELECT num_violated_rows, CASE WHEN denominator.num_rows = 0 THEN 0 ELSE 1.0*num_violated_rows/denominator.num_rows END AS pct_violated_rows, \r\n  denominator.num_rows as num_denominator_rows\r\nFROM\r\n(\r\n  select num_violated_rows from\r\n  (\r\n    select\r\n      case when count_big(\"drug_source_concept_id\") = 0 then 0\r\n      else 0\r\n    end as num_violated_rows\r\n    from cdm_ibm_mdcd_v993.dbo.DRUG_EXPOSURE cdmTable\r\n  ) violated_rows\r\n) violated_row_count,\r\n( \r\n\tSELECT 1 as num_rows\r\n) denominator\r\n;","CHECK_NAME":"cdmField","CHECK_LEVEL":"FIELD","CHECK_DESCRIPTION":"A yes or no value indicating if all fields are present in the DRUG_EXPOSURE table as expected based on the specification. ","CDM_TABLE_NAME":"DRUG_EXPOSURE","CDM_FIELD_NAME":"drug_source_concept_id","SQL_FILE":"field_cdm_field.sql","CATEGORY":"Conformance","SUBCATEGORY":"Relational","CONTEXT":"Verification","checkId":89,"FAILED":0,"_row":"2.77"},{"NUM_VIOLATED_ROWS":0,"PCT_VIOLATED_ROWS":0,"NUM_DENOMINATOR_ROWS":1,"EXECUTION_TIME":"0.083996 secs","QUERY_TEXT":"\r\n/*********\r\nFIELD LEVEL check:\r\nCDM_FIELD - verify the field exists\r\n\r\nParameters used in this template:\r\ncdmDatabaseSchema = cdm_ibm_mdcd_v993.dbo\r\ncdmTableName = DRUG_EXPOSURE\r\ncdmFieldName = route_source_value\r\n\r\n**********/\r\n\r\n\r\nSELECT num_violated_rows, CASE WHEN denominator.num_rows = 0 THEN 0 ELSE 1.0*num_violated_rows/denominator.num_rows END AS pct_violated_rows, \r\n  denominator.num_rows as num_denominator_rows\r\nFROM\r\n(\r\n  select num_violated_rows from\r\n  (\r\n    select\r\n      case when count_big(\"route_source_value\") = 0 then 0\r\n      else 0\r\n    end as num_violated_rows\r\n    from cdm_ibm_mdcd_v993.dbo.DRUG_EXPOSURE cdmTable\r\n  ) violated_rows\r\n) violated_row_count,\r\n( \r\n\tSELECT 1 as num_rows\r\n) denominator\r\n;","CHECK_NAME":"cdmField","CHECK_LEVEL":"FIELD","CHECK_DESCRIPTION":"A yes or no value indicating if all fields are present in the DRUG_EXPOSURE table as expected based on the specification. ","CDM_TABLE_NAME":"DRUG_EXPOSURE","CDM_FIELD_NAME":"route_source_value","SQL_FILE":"field_cdm_field.sql","CATEGORY":"Conformance","SUBCATEGORY":"Relational","CONTEXT":"Verification","checkId":90,"FAILED":0,"_row":"2.78"},{"NUM_VIOLATED_ROWS":0,"PCT_VIOLATED_ROWS":0,"NUM_DENOMINATOR_ROWS":1,"EXECUTION_TIME":"0.083996 secs","QUERY_TEXT":"\r\n/*********\r\nFIELD LEVEL check:\r\nCDM_FIELD - verify the field exists\r\n\r\nParameters used in this template:\r\ncdmDatabaseSchema = cdm_ibm_mdcd_v993.dbo\r\ncdmTableName = DRUG_EXPOSURE\r\ncdmFieldName = dose_unit_source_value\r\n\r\n**********/\r\n\r\n\r\nSELECT num_violated_rows, CASE WHEN denominator.num_rows = 0 THEN 0 ELSE 1.0*num_violated_rows/denominator.num_rows END AS pct_violated_rows, \r\n  denominator.num_rows as num_denominator_rows\r\nFROM\r\n(\r\n  select num_violated_rows from\r\n  (\r\n    select\r\n      case when count_big(\"dose_unit_source_value\") = 0 then 0\r\n      else 0\r\n    end as num_violated_rows\r\n    from cdm_ibm_mdcd_v993.dbo.DRUG_EXPOSURE cdmTable\r\n  ) violated_rows\r\n) violated_row_count,\r\n( \r\n\tSELECT 1 as num_rows\r\n) denominator\r\n;","CHECK_NAME":"cdmField","CHECK_LEVEL":"FIELD","CHECK_DESCRIPTION":"A yes or no value indicating if all fields are present in the DRUG_EXPOSURE table as expected based on the specification. ","CDM_TABLE_NAME":"DRUG_EXPOSURE","CDM_FIELD_NAME":"dose_unit_source_value","SQL_FILE":"field_cdm_field.sql","CATEGORY":"Conformance","SUBCATEGORY":"Relational","CONTEXT":"Verification","checkId":91,"FAILED":0,"_row":"2.79"},{"NUM_VIOLATED_ROWS":0,"PCT_VIOLATED_ROWS":0,"NUM_DENOMINATOR_ROWS":1,"EXECUTION_TIME":"0.073997 secs","QUERY_TEXT":"\r\n/*********\r\nFIELD LEVEL check:\r\nCDM_FIELD - verify the field exists\r\n\r\nParameters used in this template:\r\ncdmDatabaseSchema = cdm_ibm_mdcd_v993.dbo\r\ncdmTableName = PROCEDURE_OCCURRENCE\r\ncdmFieldName = procedure_occurrence_id\r\n\r\n**********/\r\n\r\n\r\nSELECT num_violated_rows, CASE WHEN denominator.num_rows = 0 THEN 0 ELSE 1.0*num_violated_rows/denominator.num_rows END AS pct_violated_rows, \r\n  denominator.num_rows as num_denominator_rows\r\nFROM\r\n(\r\n  select num_violated_rows from\r\n  (\r\n    select\r\n      case when count_big(\"procedure_occurrence_id\") = 0 then 0\r\n      else 0\r\n    end as num_violated_rows\r\n    from cdm_ibm_mdcd_v993.dbo.PROCEDURE_OCCURRENCE cdmTable\r\n  ) violated_rows\r\n) violated_row_count,\r\n( \r\n\tSELECT 1 as num_rows\r\n) denominator\r\n;","CHECK_NAME":"cdmField","CHECK_LEVEL":"FIELD","CHECK_DESCRIPTION":"A yes or no value indicating if all fields are present in the PROCEDURE_OCCURRENCE table as expected based on the specification. ","CDM_TABLE_NAME":"PROCEDURE_OCCURRENCE","CDM_FIELD_NAME":"procedure_occurrence_id","SQL_FILE":"field_cdm_field.sql","CATEGORY":"Conformance","SUBCATEGORY":"Relational","CONTEXT":"Verification","checkId":92,"FAILED":0,"_row":"2.80"},{"NUM_VIOLATED_ROWS":0,"PCT_VIOLATED_ROWS":0,"NUM_DENOMINATOR_ROWS":1,"EXECUTION_TIME":"0.079997 secs","QUERY_TEXT":"\r\n/*********\r\nFIELD LEVEL check:\r\nCDM_FIELD - verify the field exists\r\n\r\nParameters used in this template:\r\ncdmDatabaseSchema = cdm_ibm_mdcd_v993.dbo\r\ncdmTableName = PROCEDURE_OCCURRENCE\r\ncdmFieldName = person_id\r\n\r\n**********/\r\n\r\n\r\nSELECT num_violated_rows, CASE WHEN denominator.num_rows = 0 THEN 0 ELSE 1.0*num_violated_rows/denominator.num_rows END AS pct_violated_rows, \r\n  denominator.num_rows as num_denominator_rows\r\nFROM\r\n(\r\n  select num_violated_rows from\r\n  (\r\n    select\r\n      case when count_big(\"person_id\") = 0 then 0\r\n      else 0\r\n    end as num_violated_rows\r\n    from cdm_ibm_mdcd_v993.dbo.PROCEDURE_OCCURRENCE cdmTable\r\n  ) violated_rows\r\n) violated_row_count,\r\n( \r\n\tSELECT 1 as num_rows\r\n) denominator\r\n;","CHECK_NAME":"cdmField","CHECK_LEVEL":"FIELD","CHECK_DESCRIPTION":"A yes or no value indicating if all fields are present in the PROCEDURE_OCCURRENCE table as expected based on the specification. ","CDM_TABLE_NAME":"PROCEDURE_OCCURRENCE","CDM_FIELD_NAME":"person_id","SQL_FILE":"field_cdm_field.sql","CATEGORY":"Conformance","SUBCATEGORY":"Relational","CONTEXT":"Verification","checkId":93,"FAILED":0,"_row":"2.81"},{"NUM_VIOLATED_ROWS":0,"PCT_VIOLATED_ROWS":0,"NUM_DENOMINATOR_ROWS":1,"EXECUTION_TIME":"0.072996 secs","QUERY_TEXT":"\r\n/*********\r\nFIELD LEVEL check:\r\nCDM_FIELD - verify the field exists\r\n\r\nParameters used in this template:\r\ncdmDatabaseSchema = cdm_ibm_mdcd_v993.dbo\r\ncdmTableName = PROCEDURE_OCCURRENCE\r\ncdmFieldName = procedure_concept_id\r\n\r\n**********/\r\n\r\n\r\nSELECT num_violated_rows, CASE WHEN denominator.num_rows = 0 THEN 0 ELSE 1.0*num_violated_rows/denominator.num_rows END AS pct_violated_rows, \r\n  denominator.num_rows as num_denominator_rows\r\nFROM\r\n(\r\n  select num_violated_rows from\r\n  (\r\n    select\r\n      case when count_big(\"procedure_concept_id\") = 0 then 0\r\n      else 0\r\n    end as num_violated_rows\r\n    from cdm_ibm_mdcd_v993.dbo.PROCEDURE_OCCURRENCE cdmTable\r\n  ) violated_rows\r\n) violated_row_count,\r\n( \r\n\tSELECT 1 as num_rows\r\n) denominator\r\n;","CHECK_NAME":"cdmField","CHECK_LEVEL":"FIELD","CHECK_DESCRIPTION":"A yes or no value indicating if all fields are present in the PROCEDURE_OCCURRENCE table as expected based on the specification. ","CDM_TABLE_NAME":"PROCEDURE_OCCURRENCE","CDM_FIELD_NAME":"procedure_concept_id","SQL_FILE":"field_cdm_field.sql","CATEGORY":"Conformance","SUBCATEGORY":"Relational","CONTEXT":"Verification","checkId":94,"FAILED":0,"_row":"2.82"},{"NUM_VIOLATED_ROWS":0,"PCT_VIOLATED_ROWS":0,"NUM_DENOMINATOR_ROWS":1,"EXECUTION_TIME":"0.078998 secs","QUERY_TEXT":"\r\n/*********\r\nFIELD LEVEL check:\r\nCDM_FIELD - verify the field exists\r\n\r\nParameters used in this template:\r\ncdmDatabaseSchema = cdm_ibm_mdcd_v993.dbo\r\ncdmTableName = PROCEDURE_OCCURRENCE\r\ncdmFieldName = procedure_date\r\n\r\n**********/\r\n\r\n\r\nSELECT num_violated_rows, CASE WHEN denominator.num_rows = 0 THEN 0 ELSE 1.0*num_violated_rows/denominator.num_rows END AS pct_violated_rows, \r\n  denominator.num_rows as num_denominator_rows\r\nFROM\r\n(\r\n  select num_violated_rows from\r\n  (\r\n    select\r\n      case when count_big(\"procedure_date\") = 0 then 0\r\n      else 0\r\n    end as num_violated_rows\r\n    from cdm_ibm_mdcd_v993.dbo.PROCEDURE_OCCURRENCE cdmTable\r\n  ) violated_rows\r\n) violated_row_count,\r\n( \r\n\tSELECT 1 as num_rows\r\n) denominator\r\n;","CHECK_NAME":"cdmField","CHECK_LEVEL":"FIELD","CHECK_DESCRIPTION":"A yes or no value indicating if all fields are present in the PROCEDURE_OCCURRENCE table as expected based on the specification. ","CDM_TABLE_NAME":"PROCEDURE_OCCURRENCE","CDM_FIELD_NAME":"procedure_date","SQL_FILE":"field_cdm_field.sql","CATEGORY":"Conformance","SUBCATEGORY":"Relational","CONTEXT":"Verification","checkId":95,"FAILED":0,"_row":"2.83"},{"NUM_VIOLATED_ROWS":0,"PCT_VIOLATED_ROWS":0,"NUM_DENOMINATOR_ROWS":1,"EXECUTION_TIME":"0.071983 secs","QUERY_TEXT":"\r\n/*********\r\nFIELD LEVEL check:\r\nCDM_FIELD - verify the field exists\r\n\r\nParameters used in this template:\r\ncdmDatabaseSchema = cdm_ibm_mdcd_v993.dbo\r\ncdmTableName = PROCEDURE_OCCURRENCE\r\ncdmFieldName = procedure_datetime\r\n\r\n**********/\r\n\r\n\r\nSELECT num_violated_rows, CASE WHEN denominator.num_rows = 0 THEN 0 ELSE 1.0*num_violated_rows/denominator.num_rows END AS pct_violated_rows, \r\n  denominator.num_rows as num_denominator_rows\r\nFROM\r\n(\r\n  select num_violated_rows from\r\n  (\r\n    select\r\n      case when count_big(\"procedure_datetime\") = 0 then 0\r\n      else 0\r\n    end as num_violated_rows\r\n    from cdm_ibm_mdcd_v993.dbo.PROCEDURE_OCCURRENCE cdmTable\r\n  ) violated_rows\r\n) violated_row_count,\r\n( \r\n\tSELECT 1 as num_rows\r\n) denominator\r\n;","CHECK_NAME":"cdmField","CHECK_LEVEL":"FIELD","CHECK_DESCRIPTION":"A yes or no value indicating if all fields are present in the PROCEDURE_OCCURRENCE table as expected based on the specification. ","CDM_TABLE_NAME":"PROCEDURE_OCCURRENCE","CDM_FIELD_NAME":"procedure_datetime","SQL_FILE":"field_cdm_field.sql","CATEGORY":"Conformance","SUBCATEGORY":"Relational","CONTEXT":"Verification","checkId":96,"FAILED":0,"_row":"2.84"},{"NUM_VIOLATED_ROWS":0,"PCT_VIOLATED_ROWS":0,"NUM_DENOMINATOR_ROWS":1,"EXECUTION_TIME":"0.072997 secs","QUERY_TEXT":"\r\n/*********\r\nFIELD LEVEL check:\r\nCDM_FIELD - verify the field exists\r\n\r\nParameters used in this template:\r\ncdmDatabaseSchema = cdm_ibm_mdcd_v993.dbo\r\ncdmTableName = PROCEDURE_OCCURRENCE\r\ncdmFieldName = procedure_type_concept_id\r\n\r\n**********/\r\n\r\n\r\nSELECT num_violated_rows, CASE WHEN denominator.num_rows = 0 THEN 0 ELSE 1.0*num_violated_rows/denominator.num_rows END AS pct_violated_rows, \r\n  denominator.num_rows as num_denominator_rows\r\nFROM\r\n(\r\n  select num_violated_rows from\r\n  (\r\n    select\r\n      case when count_big(\"procedure_type_concept_id\") = 0 then 0\r\n      else 0\r\n    end as num_violated_rows\r\n    from cdm_ibm_mdcd_v993.dbo.PROCEDURE_OCCURRENCE cdmTable\r\n  ) violated_rows\r\n) violated_row_count,\r\n( \r\n\tSELECT 1 as num_rows\r\n) denominator\r\n;","CHECK_NAME":"cdmField","CHECK_LEVEL":"FIELD","CHECK_DESCRIPTION":"A yes or no value indicating if all fields are present in the PROCEDURE_OCCURRENCE table as expected based on the specification. ","CDM_TABLE_NAME":"PROCEDURE_OCCURRENCE","CDM_FIELD_NAME":"procedure_type_concept_id","SQL_FILE":"field_cdm_field.sql","CATEGORY":"Conformance","SUBCATEGORY":"Relational","CONTEXT":"Verification","checkId":97,"FAILED":0,"_row":"2.85"},{"NUM_VIOLATED_ROWS":0,"PCT_VIOLATED_ROWS":0,"NUM_DENOMINATOR_ROWS":1,"EXECUTION_TIME":"0.077998 secs","QUERY_TEXT":"\r\n/*********\r\nFIELD LEVEL check:\r\nCDM_FIELD - verify the field exists\r\n\r\nParameters used in this template:\r\ncdmDatabaseSchema = cdm_ibm_mdcd_v993.dbo\r\ncdmTableName = PROCEDURE_OCCURRENCE\r\ncdmFieldName = modifier_concept_id\r\n\r\n**********/\r\n\r\n\r\nSELECT num_violated_rows, CASE WHEN denominator.num_rows = 0 THEN 0 ELSE 1.0*num_violated_rows/denominator.num_rows END AS pct_violated_rows, \r\n  denominator.num_rows as num_denominator_rows\r\nFROM\r\n(\r\n  select num_violated_rows from\r\n  (\r\n    select\r\n      case when count_big(\"modifier_concept_id\") = 0 then 0\r\n      else 0\r\n    end as num_violated_rows\r\n    from cdm_ibm_mdcd_v993.dbo.PROCEDURE_OCCURRENCE cdmTable\r\n  ) violated_rows\r\n) violated_row_count,\r\n( \r\n\tSELECT 1 as num_rows\r\n) denominator\r\n;","CHECK_NAME":"cdmField","CHECK_LEVEL":"FIELD","CHECK_DESCRIPTION":"A yes or no value indicating if all fields are present in the PROCEDURE_OCCURRENCE table as expected based on the specification. ","CDM_TABLE_NAME":"PROCEDURE_OCCURRENCE","CDM_FIELD_NAME":"modifier_concept_id","SQL_FILE":"field_cdm_field.sql","CATEGORY":"Conformance","SUBCATEGORY":"Relational","CONTEXT":"Verification","checkId":98,"FAILED":0,"_row":"2.86"},{"NUM_VIOLATED_ROWS":0,"PCT_VIOLATED_ROWS":0,"NUM_DENOMINATOR_ROWS":1,"EXECUTION_TIME":"0.073004 secs","QUERY_TEXT":"\r\n/*********\r\nFIELD LEVEL check:\r\nCDM_FIELD - verify the field exists\r\n\r\nParameters used in this template:\r\ncdmDatabaseSchema = cdm_ibm_mdcd_v993.dbo\r\ncdmTableName = PROCEDURE_OCCURRENCE\r\ncdmFieldName = quantity\r\n\r\n**********/\r\n\r\n\r\nSELECT num_violated_rows, CASE WHEN denominator.num_rows = 0 THEN 0 ELSE 1.0*num_violated_rows/denominator.num_rows END AS pct_violated_rows, \r\n  denominator.num_rows as num_denominator_rows\r\nFROM\r\n(\r\n  select num_violated_rows from\r\n  (\r\n    select\r\n      case when count_big(\"quantity\") = 0 then 0\r\n      else 0\r\n    end as num_violated_rows\r\n    from cdm_ibm_mdcd_v993.dbo.PROCEDURE_OCCURRENCE cdmTable\r\n  ) violated_rows\r\n) violated_row_count,\r\n( \r\n\tSELECT 1 as num_rows\r\n) denominator\r\n;","CHECK_NAME":"cdmField","CHECK_LEVEL":"FIELD","CHECK_DESCRIPTION":"A yes or no value indicating if all fields are present in the PROCEDURE_OCCURRENCE table as expected based on the specification. ","CDM_TABLE_NAME":"PROCEDURE_OCCURRENCE","CDM_FIELD_NAME":"quantity","SQL_FILE":"field_cdm_field.sql","CATEGORY":"Conformance","SUBCATEGORY":"Relational","CONTEXT":"Verification","checkId":99,"FAILED":0,"_row":"2.87"},{"NUM_VIOLATED_ROWS":0,"PCT_VIOLATED_ROWS":0,"NUM_DENOMINATOR_ROWS":1,"EXECUTION_TIME":"0.072996 secs","QUERY_TEXT":"\r\n/*********\r\nFIELD LEVEL check:\r\nCDM_FIELD - verify the field exists\r\n\r\nParameters used in this template:\r\ncdmDatabaseSchema = cdm_ibm_mdcd_v993.dbo\r\ncdmTableName = PROCEDURE_OCCURRENCE\r\ncdmFieldName = provider_id\r\n\r\n**********/\r\n\r\n\r\nSELECT num_violated_rows, CASE WHEN denominator.num_rows = 0 THEN 0 ELSE 1.0*num_violated_rows/denominator.num_rows END AS pct_violated_rows, \r\n  denominator.num_rows as num_denominator_rows\r\nFROM\r\n(\r\n  select num_violated_rows from\r\n  (\r\n    select\r\n      case when count_big(\"provider_id\") = 0 then 0\r\n      else 0\r\n    end as num_violated_rows\r\n    from cdm_ibm_mdcd_v993.dbo.PROCEDURE_OCCURRENCE cdmTable\r\n  ) violated_rows\r\n) violated_row_count,\r\n( \r\n\tSELECT 1 as num_rows\r\n) denominator\r\n;","CHECK_NAME":"cdmField","CHECK_LEVEL":"FIELD","CHECK_DESCRIPTION":"A yes or no value indicating if all fields are present in the PROCEDURE_OCCURRENCE table as expected based on the specification. ","CDM_TABLE_NAME":"PROCEDURE_OCCURRENCE","CDM_FIELD_NAME":"provider_id","SQL_FILE":"field_cdm_field.sql","CATEGORY":"Conformance","SUBCATEGORY":"Relational","CONTEXT":"Verification","checkId":100,"FAILED":0,"_row":"2.88"},{"NUM_VIOLATED_ROWS":0,"PCT_VIOLATED_ROWS":0,"NUM_DENOMINATOR_ROWS":1,"EXECUTION_TIME":"0.074992 secs","QUERY_TEXT":"\r\n/*********\r\nFIELD LEVEL check:\r\nCDM_FIELD - verify the field exists\r\n\r\nParameters used in this template:\r\ncdmDatabaseSchema = cdm_ibm_mdcd_v993.dbo\r\ncdmTableName = PROCEDURE_OCCURRENCE\r\ncdmFieldName = visit_occurrence_id\r\n\r\n**********/\r\n\r\n\r\nSELECT num_violated_rows, CASE WHEN denominator.num_rows = 0 THEN 0 ELSE 1.0*num_violated_rows/denominator.num_rows END AS pct_violated_rows, \r\n  denominator.num_rows as num_denominator_rows\r\nFROM\r\n(\r\n  select num_violated_rows from\r\n  (\r\n    select\r\n      case when count_big(\"visit_occurrence_id\") = 0 then 0\r\n      else 0\r\n    end as num_violated_rows\r\n    from cdm_ibm_mdcd_v993.dbo.PROCEDURE_OCCURRENCE cdmTable\r\n  ) violated_rows\r\n) violated_row_count,\r\n( \r\n\tSELECT 1 as num_rows\r\n) denominator\r\n;","CHECK_NAME":"cdmField","CHECK_LEVEL":"FIELD","CHECK_DESCRIPTION":"A yes or no value indicating if all fields are present in the PROCEDURE_OCCURRENCE table as expected based on the specification. ","CDM_TABLE_NAME":"PROCEDURE_OCCURRENCE","CDM_FIELD_NAME":"visit_occurrence_id","SQL_FILE":"field_cdm_field.sql","CATEGORY":"Conformance","SUBCATEGORY":"Relational","CONTEXT":"Verification","checkId":101,"FAILED":0,"_row":"2.89"},{"NUM_VIOLATED_ROWS":0,"PCT_VIOLATED_ROWS":0,"NUM_DENOMINATOR_ROWS":1,"EXECUTION_TIME":"0.080996 secs","QUERY_TEXT":"\r\n/*********\r\nFIELD LEVEL check:\r\nCDM_FIELD - verify the field exists\r\n\r\nParameters used in this template:\r\ncdmDatabaseSchema = cdm_ibm_mdcd_v993.dbo\r\ncdmTableName = PROCEDURE_OCCURRENCE\r\ncdmFieldName = visit_detail_id\r\n\r\n**********/\r\n\r\n\r\nSELECT num_violated_rows, CASE WHEN denominator.num_rows = 0 THEN 0 ELSE 1.0*num_violated_rows/denominator.num_rows END AS pct_violated_rows, \r\n  denominator.num_rows as num_denominator_rows\r\nFROM\r\n(\r\n  select num_violated_rows from\r\n  (\r\n    select\r\n      case when count_big(\"visit_detail_id\") = 0 then 0\r\n      else 0\r\n    end as num_violated_rows\r\n    from cdm_ibm_mdcd_v993.dbo.PROCEDURE_OCCURRENCE cdmTable\r\n  ) violated_rows\r\n) violated_row_count,\r\n( \r\n\tSELECT 1 as num_rows\r\n) denominator\r\n;","CHECK_NAME":"cdmField","CHECK_LEVEL":"FIELD","CHECK_DESCRIPTION":"A yes or no value indicating if all fields are present in the PROCEDURE_OCCURRENCE table as expected based on the specification. ","CDM_TABLE_NAME":"PROCEDURE_OCCURRENCE","CDM_FIELD_NAME":"visit_detail_id","SQL_FILE":"field_cdm_field.sql","CATEGORY":"Conformance","SUBCATEGORY":"Relational","CONTEXT":"Verification","checkId":102,"FAILED":0,"_row":"2.90"},{"NUM_VIOLATED_ROWS":0,"PCT_VIOLATED_ROWS":0,"NUM_DENOMINATOR_ROWS":1,"EXECUTION_TIME":"0.074997 secs","QUERY_TEXT":"\r\n/*********\r\nFIELD LEVEL check:\r\nCDM_FIELD - verify the field exists\r\n\r\nParameters used in this template:\r\ncdmDatabaseSchema = cdm_ibm_mdcd_v993.dbo\r\ncdmTableName = PROCEDURE_OCCURRENCE\r\ncdmFieldName = procedure_source_value\r\n\r\n**********/\r\n\r\n\r\nSELECT num_violated_rows, CASE WHEN denominator.num_rows = 0 THEN 0 ELSE 1.0*num_violated_rows/denominator.num_rows END AS pct_violated_rows, \r\n  denominator.num_rows as num_denominator_rows\r\nFROM\r\n(\r\n  select num_violated_rows from\r\n  (\r\n    select\r\n      case when count_big(\"procedure_source_value\") = 0 then 0\r\n      else 0\r\n    end as num_violated_rows\r\n    from cdm_ibm_mdcd_v993.dbo.PROCEDURE_OCCURRENCE cdmTable\r\n  ) violated_rows\r\n) violated_row_count,\r\n( \r\n\tSELECT 1 as num_rows\r\n) denominator\r\n;","CHECK_NAME":"cdmField","CHECK_LEVEL":"FIELD","CHECK_DESCRIPTION":"A yes or no value indicating if all fields are present in the PROCEDURE_OCCURRENCE table as expected based on the specification. ","CDM_TABLE_NAME":"PROCEDURE_OCCURRENCE","CDM_FIELD_NAME":"procedure_source_value","SQL_FILE":"field_cdm_field.sql","CATEGORY":"Conformance","SUBCATEGORY":"Relational","CONTEXT":"Verification","checkId":103,"FAILED":0,"_row":"2.91"},{"NUM_VIOLATED_ROWS":0,"PCT_VIOLATED_ROWS":0,"NUM_DENOMINATOR_ROWS":1,"EXECUTION_TIME":"0.106997 secs","QUERY_TEXT":"\r\n/*********\r\nFIELD LEVEL check:\r\nCDM_FIELD - verify the field exists\r\n\r\nParameters used in this template:\r\ncdmDatabaseSchema = cdm_ibm_mdcd_v993.dbo\r\ncdmTableName = PROCEDURE_OCCURRENCE\r\ncdmFieldName = procedure_source_concept_id\r\n\r\n**********/\r\n\r\n\r\nSELECT num_violated_rows, CASE WHEN denominator.num_rows = 0 THEN 0 ELSE 1.0*num_violated_rows/denominator.num_rows END AS pct_violated_rows, \r\n  denominator.num_rows as num_denominator_rows\r\nFROM\r\n(\r\n  select num_violated_rows from\r\n  (\r\n    select\r\n      case when count_big(\"procedure_source_concept_id\") = 0 then 0\r\n      else 0\r\n    end as num_violated_rows\r\n    from cdm_ibm_mdcd_v993.dbo.PROCEDURE_OCCURRENCE cdmTable\r\n  ) violated_rows\r\n) violated_row_count,\r\n( \r\n\tSELECT 1 as num_rows\r\n) denominator\r\n;","CHECK_NAME":"cdmField","CHECK_LEVEL":"FIELD","CHECK_DESCRIPTION":"A yes or no value indicating if all fields are present in the PROCEDURE_OCCURRENCE table as expected based on the specification. ","CDM_TABLE_NAME":"PROCEDURE_OCCURRENCE","CDM_FIELD_NAME":"procedure_source_concept_id","SQL_FILE":"field_cdm_field.sql","CATEGORY":"Conformance","SUBCATEGORY":"Relational","CONTEXT":"Verification","checkId":104,"FAILED":0,"_row":"2.92"},{"NUM_VIOLATED_ROWS":0,"PCT_VIOLATED_ROWS":0,"NUM_DENOMINATOR_ROWS":1,"EXECUTION_TIME":"0.072998 secs","QUERY_TEXT":"\r\n/*********\r\nFIELD LEVEL check:\r\nCDM_FIELD - verify the field exists\r\n\r\nParameters used in this template:\r\ncdmDatabaseSchema = cdm_ibm_mdcd_v993.dbo\r\ncdmTableName = PROCEDURE_OCCURRENCE\r\ncdmFieldName = modifier_source_value\r\n\r\n**********/\r\n\r\n\r\nSELECT num_violated_rows, CASE WHEN denominator.num_rows = 0 THEN 0 ELSE 1.0*num_violated_rows/denominator.num_rows END AS pct_violated_rows, \r\n  denominator.num_rows as num_denominator_rows\r\nFROM\r\n(\r\n  select num_violated_rows from\r\n  (\r\n    select\r\n      case when count_big(\"modifier_source_value\") = 0 then 0\r\n      else 0\r\n    end as num_violated_rows\r\n    from cdm_ibm_mdcd_v993.dbo.PROCEDURE_OCCURRENCE cdmTable\r\n  ) violated_rows\r\n) violated_row_count,\r\n( \r\n\tSELECT 1 as num_rows\r\n) denominator\r\n;","CHECK_NAME":"cdmField","CHECK_LEVEL":"FIELD","CHECK_DESCRIPTION":"A yes or no value indicating if all fields are present in the PROCEDURE_OCCURRENCE table as expected based on the specification. ","CDM_TABLE_NAME":"PROCEDURE_OCCURRENCE","CDM_FIELD_NAME":"modifier_source_value","SQL_FILE":"field_cdm_field.sql","CATEGORY":"Conformance","SUBCATEGORY":"Relational","CONTEXT":"Verification","checkId":105,"FAILED":0,"_row":"2.93"},{"NUM_VIOLATED_ROWS":0,"PCT_VIOLATED_ROWS":0,"NUM_DENOMINATOR_ROWS":1,"EXECUTION_TIME":"0.065996 secs","QUERY_TEXT":"\r\n/*********\r\nFIELD LEVEL check:\r\nCDM_FIELD - verify the field exists\r\n\r\nParameters used in this template:\r\ncdmDatabaseSchema = cdm_ibm_mdcd_v993.dbo\r\ncdmTableName = DEVICE_EXPOSURE\r\ncdmFieldName = device_exposure_id\r\n\r\n**********/\r\n\r\n\r\nSELECT num_violated_rows, CASE WHEN denominator.num_rows = 0 THEN 0 ELSE 1.0*num_violated_rows/denominator.num_rows END AS pct_violated_rows, \r\n  denominator.num_rows as num_denominator_rows\r\nFROM\r\n(\r\n  select num_violated_rows from\r\n  (\r\n    select\r\n      case when count_big(\"device_exposure_id\") = 0 then 0\r\n      else 0\r\n    end as num_violated_rows\r\n    from cdm_ibm_mdcd_v993.dbo.DEVICE_EXPOSURE cdmTable\r\n  ) violated_rows\r\n) violated_row_count,\r\n( \r\n\tSELECT 1 as num_rows\r\n) denominator\r\n;","CHECK_NAME":"cdmField","CHECK_LEVEL":"FIELD","CHECK_DESCRIPTION":"A yes or no value indicating if all fields are present in the DEVICE_EXPOSURE table as expected based on the specification. ","CDM_TABLE_NAME":"DEVICE_EXPOSURE","CDM_FIELD_NAME":"device_exposure_id","SQL_FILE":"field_cdm_field.sql","CATEGORY":"Conformance","SUBCATEGORY":"Relational","CONTEXT":"Verification","checkId":106,"FAILED":0,"_row":"2.94"},{"NUM_VIOLATED_ROWS":0,"PCT_VIOLATED_ROWS":0,"NUM_DENOMINATOR_ROWS":1,"EXECUTION_TIME":"0.074992 secs","QUERY_TEXT":"\r\n/*********\r\nFIELD LEVEL check:\r\nCDM_FIELD - verify the field exists\r\n\r\nParameters used in this template:\r\ncdmDatabaseSchema = cdm_ibm_mdcd_v993.dbo\r\ncdmTableName = DEVICE_EXPOSURE\r\ncdmFieldName = person_id\r\n\r\n**********/\r\n\r\n\r\nSELECT num_violated_rows, CASE WHEN denominator.num_rows = 0 THEN 0 ELSE 1.0*num_violated_rows/denominator.num_rows END AS pct_violated_rows, \r\n  denominator.num_rows as num_denominator_rows\r\nFROM\r\n(\r\n  select num_violated_rows from\r\n  (\r\n    select\r\n      case when count_big(\"person_id\") = 0 then 0\r\n      else 0\r\n    end as num_violated_rows\r\n    from cdm_ibm_mdcd_v993.dbo.DEVICE_EXPOSURE cdmTable\r\n  ) violated_rows\r\n) violated_row_count,\r\n( \r\n\tSELECT 1 as num_rows\r\n) denominator\r\n;","CHECK_NAME":"cdmField","CHECK_LEVEL":"FIELD","CHECK_DESCRIPTION":"A yes or no value indicating if all fields are present in the DEVICE_EXPOSURE table as expected based on the specification. ","CDM_TABLE_NAME":"DEVICE_EXPOSURE","CDM_FIELD_NAME":"person_id","SQL_FILE":"field_cdm_field.sql","CATEGORY":"Conformance","SUBCATEGORY":"Relational","CONTEXT":"Verification","checkId":107,"FAILED":0,"_row":"2.95"},{"NUM_VIOLATED_ROWS":0,"PCT_VIOLATED_ROWS":0,"NUM_DENOMINATOR_ROWS":1,"EXECUTION_TIME":"0.070997 secs","QUERY_TEXT":"\r\n/*********\r\nFIELD LEVEL check:\r\nCDM_FIELD - verify the field exists\r\n\r\nParameters used in this template:\r\ncdmDatabaseSchema = cdm_ibm_mdcd_v993.dbo\r\ncdmTableName = DEVICE_EXPOSURE\r\ncdmFieldName = device_concept_id\r\n\r\n**********/\r\n\r\n\r\nSELECT num_violated_rows, CASE WHEN denominator.num_rows = 0 THEN 0 ELSE 1.0*num_violated_rows/denominator.num_rows END AS pct_violated_rows, \r\n  denominator.num_rows as num_denominator_rows\r\nFROM\r\n(\r\n  select num_violated_rows from\r\n  (\r\n    select\r\n      case when count_big(\"device_concept_id\") = 0 then 0\r\n      else 0\r\n    end as num_violated_rows\r\n    from cdm_ibm_mdcd_v993.dbo.DEVICE_EXPOSURE cdmTable\r\n  ) violated_rows\r\n) violated_row_count,\r\n( \r\n\tSELECT 1 as num_rows\r\n) denominator\r\n;","CHECK_NAME":"cdmField","CHECK_LEVEL":"FIELD","CHECK_DESCRIPTION":"A yes or no value indicating if all fields are present in the DEVICE_EXPOSURE table as expected based on the specification. ","CDM_TABLE_NAME":"DEVICE_EXPOSURE","CDM_FIELD_NAME":"device_concept_id","SQL_FILE":"field_cdm_field.sql","CATEGORY":"Conformance","SUBCATEGORY":"Relational","CONTEXT":"Verification","checkId":108,"FAILED":0,"_row":"2.96"},{"NUM_VIOLATED_ROWS":0,"PCT_VIOLATED_ROWS":0,"NUM_DENOMINATOR_ROWS":1,"EXECUTION_TIME":"0.073998 secs","QUERY_TEXT":"\r\n/*********\r\nFIELD LEVEL check:\r\nCDM_FIELD - verify the field exists\r\n\r\nParameters used in this template:\r\ncdmDatabaseSchema = cdm_ibm_mdcd_v993.dbo\r\ncdmTableName = DEVICE_EXPOSURE\r\ncdmFieldName = device_exposure_start_date\r\n\r\n**********/\r\n\r\n\r\nSELECT num_violated_rows, CASE WHEN denominator.num_rows = 0 THEN 0 ELSE 1.0*num_violated_rows/denominator.num_rows END AS pct_violated_rows, \r\n  denominator.num_rows as num_denominator_rows\r\nFROM\r\n(\r\n  select num_violated_rows from\r\n  (\r\n    select\r\n      case when count_big(\"device_exposure_start_date\") = 0 then 0\r\n      else 0\r\n    end as num_violated_rows\r\n    from cdm_ibm_mdcd_v993.dbo.DEVICE_EXPOSURE cdmTable\r\n  ) violated_rows\r\n) violated_row_count,\r\n( \r\n\tSELECT 1 as num_rows\r\n) denominator\r\n;","CHECK_NAME":"cdmField","CHECK_LEVEL":"FIELD","CHECK_DESCRIPTION":"A yes or no value indicating if all fields are present in the DEVICE_EXPOSURE table as expected based on the specification. ","CDM_TABLE_NAME":"DEVICE_EXPOSURE","CDM_FIELD_NAME":"device_exposure_start_date","SQL_FILE":"field_cdm_field.sql","CATEGORY":"Conformance","SUBCATEGORY":"Relational","CONTEXT":"Verification","checkId":109,"FAILED":0,"_row":"2.97"},{"NUM_VIOLATED_ROWS":0,"PCT_VIOLATED_ROWS":0,"NUM_DENOMINATOR_ROWS":1,"EXECUTION_TIME":"0.071992 secs","QUERY_TEXT":"\r\n/*********\r\nFIELD LEVEL check:\r\nCDM_FIELD - verify the field exists\r\n\r\nParameters used in this template:\r\ncdmDatabaseSchema = cdm_ibm_mdcd_v993.dbo\r\ncdmTableName = DEVICE_EXPOSURE\r\ncdmFieldName = device_exposure_start_datetime\r\n\r\n**********/\r\n\r\n\r\nSELECT num_violated_rows, CASE WHEN denominator.num_rows = 0 THEN 0 ELSE 1.0*num_violated_rows/denominator.num_rows END AS pct_violated_rows, \r\n  denominator.num_rows as num_denominator_rows\r\nFROM\r\n(\r\n  select num_violated_rows from\r\n  (\r\n    select\r\n      case when count_big(\"device_exposure_start_datetime\") = 0 then 0\r\n      else 0\r\n    end as num_violated_rows\r\n    from cdm_ibm_mdcd_v993.dbo.DEVICE_EXPOSURE cdmTable\r\n  ) violated_rows\r\n) violated_row_count,\r\n( \r\n\tSELECT 1 as num_rows\r\n) denominator\r\n;","CHECK_NAME":"cdmField","CHECK_LEVEL":"FIELD","CHECK_DESCRIPTION":"A yes or no value indicating if all fields are present in the DEVICE_EXPOSURE table as expected based on the specification. ","CDM_TABLE_NAME":"DEVICE_EXPOSURE","CDM_FIELD_NAME":"device_exposure_start_datetime","SQL_FILE":"field_cdm_field.sql","CATEGORY":"Conformance","SUBCATEGORY":"Relational","CONTEXT":"Verification","checkId":110,"FAILED":0,"_row":"2.98"},{"NUM_VIOLATED_ROWS":0,"PCT_VIOLATED_ROWS":0,"NUM_DENOMINATOR_ROWS":1,"EXECUTION_TIME":"0.072997 secs","QUERY_TEXT":"\r\n/*********\r\nFIELD LEVEL check:\r\nCDM_FIELD - verify the field exists\r\n\r\nParameters used in this template:\r\ncdmDatabaseSchema = cdm_ibm_mdcd_v993.dbo\r\ncdmTableName = DEVICE_EXPOSURE\r\ncdmFieldName = device_exposure_end_date\r\n\r\n**********/\r\n\r\n\r\nSELECT num_violated_rows, CASE WHEN denominator.num_rows = 0 THEN 0 ELSE 1.0*num_violated_rows/denominator.num_rows END AS pct_violated_rows, \r\n  denominator.num_rows as num_denominator_rows\r\nFROM\r\n(\r\n  select num_violated_rows from\r\n  (\r\n    select\r\n      case when count_big(\"device_exposure_end_date\") = 0 then 0\r\n      else 0\r\n    end as num_violated_rows\r\n    from cdm_ibm_mdcd_v993.dbo.DEVICE_EXPOSURE cdmTable\r\n  ) violated_rows\r\n) violated_row_count,\r\n( \r\n\tSELECT 1 as num_rows\r\n) denominator\r\n;","CHECK_NAME":"cdmField","CHECK_LEVEL":"FIELD","CHECK_DESCRIPTION":"A yes or no value indicating if all fields are present in the DEVICE_EXPOSURE table as expected based on the specification. ","CDM_TABLE_NAME":"DEVICE_EXPOSURE","CDM_FIELD_NAME":"device_exposure_end_date","SQL_FILE":"field_cdm_field.sql","CATEGORY":"Conformance","SUBCATEGORY":"Relational","CONTEXT":"Verification","checkId":111,"FAILED":0,"_row":"2.99"},{"NUM_VIOLATED_ROWS":0,"PCT_VIOLATED_ROWS":0,"NUM_DENOMINATOR_ROWS":1,"EXECUTION_TIME":"0.071996 secs","QUERY_TEXT":"\r\n/*********\r\nFIELD LEVEL check:\r\nCDM_FIELD - verify the field exists\r\n\r\nParameters used in this template:\r\ncdmDatabaseSchema = cdm_ibm_mdcd_v993.dbo\r\ncdmTableName = DEVICE_EXPOSURE\r\ncdmFieldName = device_exposure_end_datetime\r\n\r\n**********/\r\n\r\n\r\nSELECT num_violated_rows, CASE WHEN denominator.num_rows = 0 THEN 0 ELSE 1.0*num_violated_rows/denominator.num_rows END AS pct_violated_rows, \r\n  denominator.num_rows as num_denominator_rows\r\nFROM\r\n(\r\n  select num_violated_rows from\r\n  (\r\n    select\r\n      case when count_big(\"device_exposure_end_datetime\") = 0 then 0\r\n      else 0\r\n    end as num_violated_rows\r\n    from cdm_ibm_mdcd_v993.dbo.DEVICE_EXPOSURE cdmTable\r\n  ) violated_rows\r\n) violated_row_count,\r\n( \r\n\tSELECT 1 as num_rows\r\n) denominator\r\n;","CHECK_NAME":"cdmField","CHECK_LEVEL":"FIELD","CHECK_DESCRIPTION":"A yes or no value indicating if all fields are present in the DEVICE_EXPOSURE table as expected based on the specification. ","CDM_TABLE_NAME":"DEVICE_EXPOSURE","CDM_FIELD_NAME":"device_exposure_end_datetime","SQL_FILE":"field_cdm_field.sql","CATEGORY":"Conformance","SUBCATEGORY":"Relational","CONTEXT":"Verification","checkId":112,"FAILED":0,"_row":"2.100"},{"NUM_VIOLATED_ROWS":0,"PCT_VIOLATED_ROWS":0,"NUM_DENOMINATOR_ROWS":1,"EXECUTION_TIME":"0.074997 secs","QUERY_TEXT":"\r\n/*********\r\nFIELD LEVEL check:\r\nCDM_FIELD - verify the field exists\r\n\r\nParameters used in this template:\r\ncdmDatabaseSchema = cdm_ibm_mdcd_v993.dbo\r\ncdmTableName = DEVICE_EXPOSURE\r\ncdmFieldName = device_type_concept_id\r\n\r\n**********/\r\n\r\n\r\nSELECT num_violated_rows, CASE WHEN denominator.num_rows = 0 THEN 0 ELSE 1.0*num_violated_rows/denominator.num_rows END AS pct_violated_rows, \r\n  denominator.num_rows as num_denominator_rows\r\nFROM\r\n(\r\n  select num_violated_rows from\r\n  (\r\n    select\r\n      case when count_big(\"device_type_concept_id\") = 0 then 0\r\n      else 0\r\n    end as num_violated_rows\r\n    from cdm_ibm_mdcd_v993.dbo.DEVICE_EXPOSURE cdmTable\r\n  ) violated_rows\r\n) violated_row_count,\r\n( \r\n\tSELECT 1 as num_rows\r\n) denominator\r\n;","CHECK_NAME":"cdmField","CHECK_LEVEL":"FIELD","CHECK_DESCRIPTION":"A yes or no value indicating if all fields are present in the DEVICE_EXPOSURE table as expected based on the specification. ","CDM_TABLE_NAME":"DEVICE_EXPOSURE","CDM_FIELD_NAME":"device_type_concept_id","SQL_FILE":"field_cdm_field.sql","CATEGORY":"Conformance","SUBCATEGORY":"Relational","CONTEXT":"Verification","checkId":113,"FAILED":0,"_row":"2.101"},{"NUM_VIOLATED_ROWS":0,"PCT_VIOLATED_ROWS":0,"NUM_DENOMINATOR_ROWS":1,"EXECUTION_TIME":"0.071998 secs","QUERY_TEXT":"\r\n/*********\r\nFIELD LEVEL check:\r\nCDM_FIELD - verify the field exists\r\n\r\nParameters used in this template:\r\ncdmDatabaseSchema = cdm_ibm_mdcd_v993.dbo\r\ncdmTableName = DEVICE_EXPOSURE\r\ncdmFieldName = unique_device_id\r\n\r\n**********/\r\n\r\n\r\nSELECT num_violated_rows, CASE WHEN denominator.num_rows = 0 THEN 0 ELSE 1.0*num_violated_rows/denominator.num_rows END AS pct_violated_rows, \r\n  denominator.num_rows as num_denominator_rows\r\nFROM\r\n(\r\n  select num_violated_rows from\r\n  (\r\n    select\r\n      case when count_big(\"unique_device_id\") = 0 then 0\r\n      else 0\r\n    end as num_violated_rows\r\n    from cdm_ibm_mdcd_v993.dbo.DEVICE_EXPOSURE cdmTable\r\n  ) violated_rows\r\n) violated_row_count,\r\n( \r\n\tSELECT 1 as num_rows\r\n) denominator\r\n;","CHECK_NAME":"cdmField","CHECK_LEVEL":"FIELD","CHECK_DESCRIPTION":"A yes or no value indicating if all fields are present in the DEVICE_EXPOSURE table as expected based on the specification. ","CDM_TABLE_NAME":"DEVICE_EXPOSURE","CDM_FIELD_NAME":"unique_device_id","SQL_FILE":"field_cdm_field.sql","CATEGORY":"Conformance","SUBCATEGORY":"Relational","CONTEXT":"Verification","checkId":114,"FAILED":0,"_row":"2.102"},{"NUM_VIOLATED_ROWS":0,"PCT_VIOLATED_ROWS":0,"NUM_DENOMINATOR_ROWS":1,"EXECUTION_TIME":"0.075996 secs","QUERY_TEXT":"\r\n/*********\r\nFIELD LEVEL check:\r\nCDM_FIELD - verify the field exists\r\n\r\nParameters used in this template:\r\ncdmDatabaseSchema = cdm_ibm_mdcd_v993.dbo\r\ncdmTableName = DEVICE_EXPOSURE\r\ncdmFieldName = quantity\r\n\r\n**********/\r\n\r\n\r\nSELECT num_violated_rows, CASE WHEN denominator.num_rows = 0 THEN 0 ELSE 1.0*num_violated_rows/denominator.num_rows END AS pct_violated_rows, \r\n  denominator.num_rows as num_denominator_rows\r\nFROM\r\n(\r\n  select num_violated_rows from\r\n  (\r\n    select\r\n      case when count_big(\"quantity\") = 0 then 0\r\n      else 0\r\n    end as num_violated_rows\r\n    from cdm_ibm_mdcd_v993.dbo.DEVICE_EXPOSURE cdmTable\r\n  ) violated_rows\r\n) violated_row_count,\r\n( \r\n\tSELECT 1 as num_rows\r\n) denominator\r\n;","CHECK_NAME":"cdmField","CHECK_LEVEL":"FIELD","CHECK_DESCRIPTION":"A yes or no value indicating if all fields are present in the DEVICE_EXPOSURE table as expected based on the specification. ","CDM_TABLE_NAME":"DEVICE_EXPOSURE","CDM_FIELD_NAME":"quantity","SQL_FILE":"field_cdm_field.sql","CATEGORY":"Conformance","SUBCATEGORY":"Relational","CONTEXT":"Verification","checkId":115,"FAILED":0,"_row":"2.103"},{"NUM_VIOLATED_ROWS":0,"PCT_VIOLATED_ROWS":0,"NUM_DENOMINATOR_ROWS":1,"EXECUTION_TIME":"0.075995 secs","QUERY_TEXT":"\r\n/*********\r\nFIELD LEVEL check:\r\nCDM_FIELD - verify the field exists\r\n\r\nParameters used in this template:\r\ncdmDatabaseSchema = cdm_ibm_mdcd_v993.dbo\r\ncdmTableName = DEVICE_EXPOSURE\r\ncdmFieldName = provider_id\r\n\r\n**********/\r\n\r\n\r\nSELECT num_violated_rows, CASE WHEN denominator.num_rows = 0 THEN 0 ELSE 1.0*num_violated_rows/denominator.num_rows END AS pct_violated_rows, \r\n  denominator.num_rows as num_denominator_rows\r\nFROM\r\n(\r\n  select num_violated_rows from\r\n  (\r\n    select\r\n      case when count_big(\"provider_id\") = 0 then 0\r\n      else 0\r\n    end as num_violated_rows\r\n    from cdm_ibm_mdcd_v993.dbo.DEVICE_EXPOSURE cdmTable\r\n  ) violated_rows\r\n) violated_row_count,\r\n( \r\n\tSELECT 1 as num_rows\r\n) denominator\r\n;","CHECK_NAME":"cdmField","CHECK_LEVEL":"FIELD","CHECK_DESCRIPTION":"A yes or no value indicating if all fields are present in the DEVICE_EXPOSURE table as expected based on the specification. ","CDM_TABLE_NAME":"DEVICE_EXPOSURE","CDM_FIELD_NAME":"provider_id","SQL_FILE":"field_cdm_field.sql","CATEGORY":"Conformance","SUBCATEGORY":"Relational","CONTEXT":"Verification","checkId":116,"FAILED":0,"_row":"2.104"},{"NUM_VIOLATED_ROWS":0,"PCT_VIOLATED_ROWS":0,"NUM_DENOMINATOR_ROWS":1,"EXECUTION_TIME":"0.070996 secs","QUERY_TEXT":"\r\n/*********\r\nFIELD LEVEL check:\r\nCDM_FIELD - verify the field exists\r\n\r\nParameters used in this template:\r\ncdmDatabaseSchema = cdm_ibm_mdcd_v993.dbo\r\ncdmTableName = DEVICE_EXPOSURE\r\ncdmFieldName = visit_occurrence_id\r\n\r\n**********/\r\n\r\n\r\nSELECT num_violated_rows, CASE WHEN denominator.num_rows = 0 THEN 0 ELSE 1.0*num_violated_rows/denominator.num_rows END AS pct_violated_rows, \r\n  denominator.num_rows as num_denominator_rows\r\nFROM\r\n(\r\n  select num_violated_rows from\r\n  (\r\n    select\r\n      case when count_big(\"visit_occurrence_id\") = 0 then 0\r\n      else 0\r\n    end as num_violated_rows\r\n    from cdm_ibm_mdcd_v993.dbo.DEVICE_EXPOSURE cdmTable\r\n  ) violated_rows\r\n) violated_row_count,\r\n( \r\n\tSELECT 1 as num_rows\r\n) denominator\r\n;","CHECK_NAME":"cdmField","CHECK_LEVEL":"FIELD","CHECK_DESCRIPTION":"A yes or no value indicating if all fields are present in the DEVICE_EXPOSURE table as expected based on the specification. ","CDM_TABLE_NAME":"DEVICE_EXPOSURE","CDM_FIELD_NAME":"visit_occurrence_id","SQL_FILE":"field_cdm_field.sql","CATEGORY":"Conformance","SUBCATEGORY":"Relational","CONTEXT":"Verification","checkId":117,"FAILED":0,"_row":"2.105"},{"NUM_VIOLATED_ROWS":0,"PCT_VIOLATED_ROWS":0,"NUM_DENOMINATOR_ROWS":1,"EXECUTION_TIME":"0.074997 secs","QUERY_TEXT":"\r\n/*********\r\nFIELD LEVEL check:\r\nCDM_FIELD - verify the field exists\r\n\r\nParameters used in this template:\r\ncdmDatabaseSchema = cdm_ibm_mdcd_v993.dbo\r\ncdmTableName = DEVICE_EXPOSURE\r\ncdmFieldName = visit_detail_id\r\n\r\n**********/\r\n\r\n\r\nSELECT num_violated_rows, CASE WHEN denominator.num_rows = 0 THEN 0 ELSE 1.0*num_violated_rows/denominator.num_rows END AS pct_violated_rows, \r\n  denominator.num_rows as num_denominator_rows\r\nFROM\r\n(\r\n  select num_violated_rows from\r\n  (\r\n    select\r\n      case when count_big(\"visit_detail_id\") = 0 then 0\r\n      else 0\r\n    end as num_violated_rows\r\n    from cdm_ibm_mdcd_v993.dbo.DEVICE_EXPOSURE cdmTable\r\n  ) violated_rows\r\n) violated_row_count,\r\n( \r\n\tSELECT 1 as num_rows\r\n) denominator\r\n;","CHECK_NAME":"cdmField","CHECK_LEVEL":"FIELD","CHECK_DESCRIPTION":"A yes or no value indicating if all fields are present in the DEVICE_EXPOSURE table as expected based on the specification. ","CDM_TABLE_NAME":"DEVICE_EXPOSURE","CDM_FIELD_NAME":"visit_detail_id","SQL_FILE":"field_cdm_field.sql","CATEGORY":"Conformance","SUBCATEGORY":"Relational","CONTEXT":"Verification","checkId":118,"FAILED":0,"_row":"2.106"},{"NUM_VIOLATED_ROWS":0,"PCT_VIOLATED_ROWS":0,"NUM_DENOMINATOR_ROWS":1,"EXECUTION_TIME":"0.068997 secs","QUERY_TEXT":"\r\n/*********\r\nFIELD LEVEL check:\r\nCDM_FIELD - verify the field exists\r\n\r\nParameters used in this template:\r\ncdmDatabaseSchema = cdm_ibm_mdcd_v993.dbo\r\ncdmTableName = DEVICE_EXPOSURE\r\ncdmFieldName = device_source_value\r\n\r\n**********/\r\n\r\n\r\nSELECT num_violated_rows, CASE WHEN denominator.num_rows = 0 THEN 0 ELSE 1.0*num_violated_rows/denominator.num_rows END AS pct_violated_rows, \r\n  denominator.num_rows as num_denominator_rows\r\nFROM\r\n(\r\n  select num_violated_rows from\r\n  (\r\n    select\r\n      case when count_big(\"device_source_value\") = 0 then 0\r\n      else 0\r\n    end as num_violated_rows\r\n    from cdm_ibm_mdcd_v993.dbo.DEVICE_EXPOSURE cdmTable\r\n  ) violated_rows\r\n) violated_row_count,\r\n( \r\n\tSELECT 1 as num_rows\r\n) denominator\r\n;","CHECK_NAME":"cdmField","CHECK_LEVEL":"FIELD","CHECK_DESCRIPTION":"A yes or no value indicating if all fields are present in the DEVICE_EXPOSURE table as expected based on the specification. ","CDM_TABLE_NAME":"DEVICE_EXPOSURE","CDM_FIELD_NAME":"device_source_value","SQL_FILE":"field_cdm_field.sql","CATEGORY":"Conformance","SUBCATEGORY":"Relational","CONTEXT":"Verification","checkId":119,"FAILED":0,"_row":"2.107"},{"NUM_VIOLATED_ROWS":0,"PCT_VIOLATED_ROWS":0,"NUM_DENOMINATOR_ROWS":1,"EXECUTION_TIME":"0.070998 secs","QUERY_TEXT":"\r\n/*********\r\nFIELD LEVEL check:\r\nCDM_FIELD - verify the field exists\r\n\r\nParameters used in this template:\r\ncdmDatabaseSchema = cdm_ibm_mdcd_v993.dbo\r\ncdmTableName = DEVICE_EXPOSURE\r\ncdmFieldName = device_source_concept_id\r\n\r\n**********/\r\n\r\n\r\nSELECT num_violated_rows, CASE WHEN denominator.num_rows = 0 THEN 0 ELSE 1.0*num_violated_rows/denominator.num_rows END AS pct_violated_rows, \r\n  denominator.num_rows as num_denominator_rows\r\nFROM\r\n(\r\n  select num_violated_rows from\r\n  (\r\n    select\r\n      case when count_big(\"device_source_concept_id\") = 0 then 0\r\n      else 0\r\n    end as num_violated_rows\r\n    from cdm_ibm_mdcd_v993.dbo.DEVICE_EXPOSURE cdmTable\r\n  ) violated_rows\r\n) violated_row_count,\r\n( \r\n\tSELECT 1 as num_rows\r\n) denominator\r\n;","CHECK_NAME":"cdmField","CHECK_LEVEL":"FIELD","CHECK_DESCRIPTION":"A yes or no value indicating if all fields are present in the DEVICE_EXPOSURE table as expected based on the specification. ","CDM_TABLE_NAME":"DEVICE_EXPOSURE","CDM_FIELD_NAME":"device_source_concept_id","SQL_FILE":"field_cdm_field.sql","CATEGORY":"Conformance","SUBCATEGORY":"Relational","CONTEXT":"Verification","checkId":120,"FAILED":0,"_row":"2.108"},{"NUM_VIOLATED_ROWS":0,"PCT_VIOLATED_ROWS":0,"NUM_DENOMINATOR_ROWS":1,"EXECUTION_TIME":"0.076996 secs","QUERY_TEXT":"\r\n/*********\r\nFIELD LEVEL check:\r\nCDM_FIELD - verify the field exists\r\n\r\nParameters used in this template:\r\ncdmDatabaseSchema = cdm_ibm_mdcd_v993.dbo\r\ncdmTableName = MEASUREMENT\r\ncdmFieldName = measurement_id\r\n\r\n**********/\r\n\r\n\r\nSELECT num_violated_rows, CASE WHEN denominator.num_rows = 0 THEN 0 ELSE 1.0*num_violated_rows/denominator.num_rows END AS pct_violated_rows, \r\n  denominator.num_rows as num_denominator_rows\r\nFROM\r\n(\r\n  select num_violated_rows from\r\n  (\r\n    select\r\n      case when count_big(\"measurement_id\") = 0 then 0\r\n      else 0\r\n    end as num_violated_rows\r\n    from cdm_ibm_mdcd_v993.dbo.MEASUREMENT cdmTable\r\n  ) violated_rows\r\n) violated_row_count,\r\n( \r\n\tSELECT 1 as num_rows\r\n) denominator\r\n;","CHECK_NAME":"cdmField","CHECK_LEVEL":"FIELD","CHECK_DESCRIPTION":"A yes or no value indicating if all fields are present in the MEASUREMENT table as expected based on the specification. ","CDM_TABLE_NAME":"MEASUREMENT","CDM_FIELD_NAME":"measurement_id","SQL_FILE":"field_cdm_field.sql","CATEGORY":"Conformance","SUBCATEGORY":"Relational","CONTEXT":"Verification","checkId":121,"FAILED":0,"_row":"2.109"},{"NUM_VIOLATED_ROWS":0,"PCT_VIOLATED_ROWS":0,"NUM_DENOMINATOR_ROWS":1,"EXECUTION_TIME":"0.066997 secs","QUERY_TEXT":"\r\n/*********\r\nFIELD LEVEL check:\r\nCDM_FIELD - verify the field exists\r\n\r\nParameters used in this template:\r\ncdmDatabaseSchema = cdm_ibm_mdcd_v993.dbo\r\ncdmTableName = MEASUREMENT\r\ncdmFieldName = person_id\r\n\r\n**********/\r\n\r\n\r\nSELECT num_violated_rows, CASE WHEN denominator.num_rows = 0 THEN 0 ELSE 1.0*num_violated_rows/denominator.num_rows END AS pct_violated_rows, \r\n  denominator.num_rows as num_denominator_rows\r\nFROM\r\n(\r\n  select num_violated_rows from\r\n  (\r\n    select\r\n      case when count_big(\"person_id\") = 0 then 0\r\n      else 0\r\n    end as num_violated_rows\r\n    from cdm_ibm_mdcd_v993.dbo.MEASUREMENT cdmTable\r\n  ) violated_rows\r\n) violated_row_count,\r\n( \r\n\tSELECT 1 as num_rows\r\n) denominator\r\n;","CHECK_NAME":"cdmField","CHECK_LEVEL":"FIELD","CHECK_DESCRIPTION":"A yes or no value indicating if all fields are present in the MEASUREMENT table as expected based on the specification. ","CDM_TABLE_NAME":"MEASUREMENT","CDM_FIELD_NAME":"person_id","SQL_FILE":"field_cdm_field.sql","CATEGORY":"Conformance","SUBCATEGORY":"Relational","CONTEXT":"Verification","checkId":122,"FAILED":0,"_row":"2.110"},{"NUM_VIOLATED_ROWS":0,"PCT_VIOLATED_ROWS":0,"NUM_DENOMINATOR_ROWS":1,"EXECUTION_TIME":"0.070006 secs","QUERY_TEXT":"\r\n/*********\r\nFIELD LEVEL check:\r\nCDM_FIELD - verify the field exists\r\n\r\nParameters used in this template:\r\ncdmDatabaseSchema = cdm_ibm_mdcd_v993.dbo\r\ncdmTableName = MEASUREMENT\r\ncdmFieldName = measurement_concept_id\r\n\r\n**********/\r\n\r\n\r\nSELECT num_violated_rows, CASE WHEN denominator.num_rows = 0 THEN 0 ELSE 1.0*num_violated_rows/denominator.num_rows END AS pct_violated_rows, \r\n  denominator.num_rows as num_denominator_rows\r\nFROM\r\n(\r\n  select num_violated_rows from\r\n  (\r\n    select\r\n      case when count_big(\"measurement_concept_id\") = 0 then 0\r\n      else 0\r\n    end as num_violated_rows\r\n    from cdm_ibm_mdcd_v993.dbo.MEASUREMENT cdmTable\r\n  ) violated_rows\r\n) violated_row_count,\r\n( \r\n\tSELECT 1 as num_rows\r\n) denominator\r\n;","CHECK_NAME":"cdmField","CHECK_LEVEL":"FIELD","CHECK_DESCRIPTION":"A yes or no value indicating if all fields are present in the MEASUREMENT table as expected based on the specification. ","CDM_TABLE_NAME":"MEASUREMENT","CDM_FIELD_NAME":"measurement_concept_id","SQL_FILE":"field_cdm_field.sql","CATEGORY":"Conformance","SUBCATEGORY":"Relational","CONTEXT":"Verification","checkId":123,"FAILED":0,"_row":"2.111"},{"NUM_VIOLATED_ROWS":0,"PCT_VIOLATED_ROWS":0,"NUM_DENOMINATOR_ROWS":1,"EXECUTION_TIME":"0.078997 secs","QUERY_TEXT":"\r\n/*********\r\nFIELD LEVEL check:\r\nCDM_FIELD - verify the field exists\r\n\r\nParameters used in this template:\r\ncdmDatabaseSchema = cdm_ibm_mdcd_v993.dbo\r\ncdmTableName = MEASUREMENT\r\ncdmFieldName = measurement_date\r\n\r\n**********/\r\n\r\n\r\nSELECT num_violated_rows, CASE WHEN denominator.num_rows = 0 THEN 0 ELSE 1.0*num_violated_rows/denominator.num_rows END AS pct_violated_rows, \r\n  denominator.num_rows as num_denominator_rows\r\nFROM\r\n(\r\n  select num_violated_rows from\r\n  (\r\n    select\r\n      case when count_big(\"measurement_date\") = 0 then 0\r\n      else 0\r\n    end as num_violated_rows\r\n    from cdm_ibm_mdcd_v993.dbo.MEASUREMENT cdmTable\r\n  ) violated_rows\r\n) violated_row_count,\r\n( \r\n\tSELECT 1 as num_rows\r\n) denominator\r\n;","CHECK_NAME":"cdmField","CHECK_LEVEL":"FIELD","CHECK_DESCRIPTION":"A yes or no value indicating if all fields are present in the MEASUREMENT table as expected based on the specification. ","CDM_TABLE_NAME":"MEASUREMENT","CDM_FIELD_NAME":"measurement_date","SQL_FILE":"field_cdm_field.sql","CATEGORY":"Conformance","SUBCATEGORY":"Relational","CONTEXT":"Verification","checkId":124,"FAILED":0,"_row":"2.112"},{"NUM_VIOLATED_ROWS":0,"PCT_VIOLATED_ROWS":0,"NUM_DENOMINATOR_ROWS":1,"EXECUTION_TIME":"0.069997 secs","QUERY_TEXT":"\r\n/*********\r\nFIELD LEVEL check:\r\nCDM_FIELD - verify the field exists\r\n\r\nParameters used in this template:\r\ncdmDatabaseSchema = cdm_ibm_mdcd_v993.dbo\r\ncdmTableName = MEASUREMENT\r\ncdmFieldName = measurement_datetime\r\n\r\n**********/\r\n\r\n\r\nSELECT num_violated_rows, CASE WHEN denominator.num_rows = 0 THEN 0 ELSE 1.0*num_violated_rows/denominator.num_rows END AS pct_violated_rows, \r\n  denominator.num_rows as num_denominator_rows\r\nFROM\r\n(\r\n  select num_violated_rows from\r\n  (\r\n    select\r\n      case when count_big(\"measurement_datetime\") = 0 then 0\r\n      else 0\r\n    end as num_violated_rows\r\n    from cdm_ibm_mdcd_v993.dbo.MEASUREMENT cdmTable\r\n  ) violated_rows\r\n) violated_row_count,\r\n( \r\n\tSELECT 1 as num_rows\r\n) denominator\r\n;","CHECK_NAME":"cdmField","CHECK_LEVEL":"FIELD","CHECK_DESCRIPTION":"A yes or no value indicating if all fields are present in the MEASUREMENT table as expected based on the specification. ","CDM_TABLE_NAME":"MEASUREMENT","CDM_FIELD_NAME":"measurement_datetime","SQL_FILE":"field_cdm_field.sql","CATEGORY":"Conformance","SUBCATEGORY":"Relational","CONTEXT":"Verification","checkId":125,"FAILED":0,"_row":"2.113"},{"NUM_VIOLATED_ROWS":0,"PCT_VIOLATED_ROWS":0,"NUM_DENOMINATOR_ROWS":1,"EXECUTION_TIME":"0.078997 secs","QUERY_TEXT":"\r\n/*********\r\nFIELD LEVEL check:\r\nCDM_FIELD - verify the field exists\r\n\r\nParameters used in this template:\r\ncdmDatabaseSchema = cdm_ibm_mdcd_v993.dbo\r\ncdmTableName = MEASUREMENT\r\ncdmFieldName = measurement_time\r\n\r\n**********/\r\n\r\n\r\nSELECT num_violated_rows, CASE WHEN denominator.num_rows = 0 THEN 0 ELSE 1.0*num_violated_rows/denominator.num_rows END AS pct_violated_rows, \r\n  denominator.num_rows as num_denominator_rows\r\nFROM\r\n(\r\n  select num_violated_rows from\r\n  (\r\n    select\r\n      case when count_big(\"measurement_time\") = 0 then 0\r\n      else 0\r\n    end as num_violated_rows\r\n    from cdm_ibm_mdcd_v993.dbo.MEASUREMENT cdmTable\r\n  ) violated_rows\r\n) violated_row_count,\r\n( \r\n\tSELECT 1 as num_rows\r\n) denominator\r\n;","CHECK_NAME":"cdmField","CHECK_LEVEL":"FIELD","CHECK_DESCRIPTION":"A yes or no value indicating if all fields are present in the MEASUREMENT table as expected based on the specification. ","CDM_TABLE_NAME":"MEASUREMENT","CDM_FIELD_NAME":"measurement_time","SQL_FILE":"field_cdm_field.sql","CATEGORY":"Conformance","SUBCATEGORY":"Relational","CONTEXT":"Verification","checkId":126,"FAILED":0,"_row":"2.114"},{"NUM_VIOLATED_ROWS":0,"PCT_VIOLATED_ROWS":0,"NUM_DENOMINATOR_ROWS":1,"EXECUTION_TIME":"0.075995 secs","QUERY_TEXT":"\r\n/*********\r\nFIELD LEVEL check:\r\nCDM_FIELD - verify the field exists\r\n\r\nParameters used in this template:\r\ncdmDatabaseSchema = cdm_ibm_mdcd_v993.dbo\r\ncdmTableName = MEASUREMENT\r\ncdmFieldName = measurement_type_concept_id\r\n\r\n**********/\r\n\r\n\r\nSELECT num_violated_rows, CASE WHEN denominator.num_rows = 0 THEN 0 ELSE 1.0*num_violated_rows/denominator.num_rows END AS pct_violated_rows, \r\n  denominator.num_rows as num_denominator_rows\r\nFROM\r\n(\r\n  select num_violated_rows from\r\n  (\r\n    select\r\n      case when count_big(\"measurement_type_concept_id\") = 0 then 0\r\n      else 0\r\n    end as num_violated_rows\r\n    from cdm_ibm_mdcd_v993.dbo.MEASUREMENT cdmTable\r\n  ) violated_rows\r\n) violated_row_count,\r\n( \r\n\tSELECT 1 as num_rows\r\n) denominator\r\n;","CHECK_NAME":"cdmField","CHECK_LEVEL":"FIELD","CHECK_DESCRIPTION":"A yes or no value indicating if all fields are present in the MEASUREMENT table as expected based on the specification. ","CDM_TABLE_NAME":"MEASUREMENT","CDM_FIELD_NAME":"measurement_type_concept_id","SQL_FILE":"field_cdm_field.sql","CATEGORY":"Conformance","SUBCATEGORY":"Relational","CONTEXT":"Verification","checkId":127,"FAILED":0,"_row":"2.115"},{"NUM_VIOLATED_ROWS":0,"PCT_VIOLATED_ROWS":0,"NUM_DENOMINATOR_ROWS":1,"EXECUTION_TIME":"0.074001 secs","QUERY_TEXT":"\r\n/*********\r\nFIELD LEVEL check:\r\nCDM_FIELD - verify the field exists\r\n\r\nParameters used in this template:\r\ncdmDatabaseSchema = cdm_ibm_mdcd_v993.dbo\r\ncdmTableName = MEASUREMENT\r\ncdmFieldName = operator_concept_id\r\n\r\n**********/\r\n\r\n\r\nSELECT num_violated_rows, CASE WHEN denominator.num_rows = 0 THEN 0 ELSE 1.0*num_violated_rows/denominator.num_rows END AS pct_violated_rows, \r\n  denominator.num_rows as num_denominator_rows\r\nFROM\r\n(\r\n  select num_violated_rows from\r\n  (\r\n    select\r\n      case when count_big(\"operator_concept_id\") = 0 then 0\r\n      else 0\r\n    end as num_violated_rows\r\n    from cdm_ibm_mdcd_v993.dbo.MEASUREMENT cdmTable\r\n  ) violated_rows\r\n) violated_row_count,\r\n( \r\n\tSELECT 1 as num_rows\r\n) denominator\r\n;","CHECK_NAME":"cdmField","CHECK_LEVEL":"FIELD","CHECK_DESCRIPTION":"A yes or no value indicating if all fields are present in the MEASUREMENT table as expected based on the specification. ","CDM_TABLE_NAME":"MEASUREMENT","CDM_FIELD_NAME":"operator_concept_id","SQL_FILE":"field_cdm_field.sql","CATEGORY":"Conformance","SUBCATEGORY":"Relational","CONTEXT":"Verification","checkId":128,"FAILED":0,"_row":"2.116"},{"NUM_VIOLATED_ROWS":0,"PCT_VIOLATED_ROWS":0,"NUM_DENOMINATOR_ROWS":1,"EXECUTION_TIME":"0.068999 secs","QUERY_TEXT":"\r\n/*********\r\nFIELD LEVEL check:\r\nCDM_FIELD - verify the field exists\r\n\r\nParameters used in this template:\r\ncdmDatabaseSchema = cdm_ibm_mdcd_v993.dbo\r\ncdmTableName = MEASUREMENT\r\ncdmFieldName = value_as_number\r\n\r\n**********/\r\n\r\n\r\nSELECT num_violated_rows, CASE WHEN denominator.num_rows = 0 THEN 0 ELSE 1.0*num_violated_rows/denominator.num_rows END AS pct_violated_rows, \r\n  denominator.num_rows as num_denominator_rows\r\nFROM\r\n(\r\n  select num_violated_rows from\r\n  (\r\n    select\r\n      case when count_big(\"value_as_number\") = 0 then 0\r\n      else 0\r\n    end as num_violated_rows\r\n    from cdm_ibm_mdcd_v993.dbo.MEASUREMENT cdmTable\r\n  ) violated_rows\r\n) violated_row_count,\r\n( \r\n\tSELECT 1 as num_rows\r\n) denominator\r\n;","CHECK_NAME":"cdmField","CHECK_LEVEL":"FIELD","CHECK_DESCRIPTION":"A yes or no value indicating if all fields are present in the MEASUREMENT table as expected based on the specification. ","CDM_TABLE_NAME":"MEASUREMENT","CDM_FIELD_NAME":"value_as_number","SQL_FILE":"field_cdm_field.sql","CATEGORY":"Conformance","SUBCATEGORY":"Relational","CONTEXT":"Verification","checkId":129,"FAILED":0,"_row":"2.117"},{"NUM_VIOLATED_ROWS":0,"PCT_VIOLATED_ROWS":0,"NUM_DENOMINATOR_ROWS":1,"EXECUTION_TIME":"0.064992 secs","QUERY_TEXT":"\r\n/*********\r\nFIELD LEVEL check:\r\nCDM_FIELD - verify the field exists\r\n\r\nParameters used in this template:\r\ncdmDatabaseSchema = cdm_ibm_mdcd_v993.dbo\r\ncdmTableName = MEASUREMENT\r\ncdmFieldName = value_as_concept_id\r\n\r\n**********/\r\n\r\n\r\nSELECT num_violated_rows, CASE WHEN denominator.num_rows = 0 THEN 0 ELSE 1.0*num_violated_rows/denominator.num_rows END AS pct_violated_rows, \r\n  denominator.num_rows as num_denominator_rows\r\nFROM\r\n(\r\n  select num_violated_rows from\r\n  (\r\n    select\r\n      case when count_big(\"value_as_concept_id\") = 0 then 0\r\n      else 0\r\n    end as num_violated_rows\r\n    from cdm_ibm_mdcd_v993.dbo.MEASUREMENT cdmTable\r\n  ) violated_rows\r\n) violated_row_count,\r\n( \r\n\tSELECT 1 as num_rows\r\n) denominator\r\n;","CHECK_NAME":"cdmField","CHECK_LEVEL":"FIELD","CHECK_DESCRIPTION":"A yes or no value indicating if all fields are present in the MEASUREMENT table as expected based on the specification. ","CDM_TABLE_NAME":"MEASUREMENT","CDM_FIELD_NAME":"value_as_concept_id","SQL_FILE":"field_cdm_field.sql","CATEGORY":"Conformance","SUBCATEGORY":"Relational","CONTEXT":"Verification","checkId":130,"FAILED":0,"_row":"2.118"},{"NUM_VIOLATED_ROWS":0,"PCT_VIOLATED_ROWS":0,"NUM_DENOMINATOR_ROWS":1,"EXECUTION_TIME":"0.070995 secs","QUERY_TEXT":"\r\n/*********\r\nFIELD LEVEL check:\r\nCDM_FIELD - verify the field exists\r\n\r\nParameters used in this template:\r\ncdmDatabaseSchema = cdm_ibm_mdcd_v993.dbo\r\ncdmTableName = MEASUREMENT\r\ncdmFieldName = unit_concept_id\r\n\r\n**********/\r\n\r\n\r\nSELECT num_violated_rows, CASE WHEN denominator.num_rows = 0 THEN 0 ELSE 1.0*num_violated_rows/denominator.num_rows END AS pct_violated_rows, \r\n  denominator.num_rows as num_denominator_rows\r\nFROM\r\n(\r\n  select num_violated_rows from\r\n  (\r\n    select\r\n      case when count_big(\"unit_concept_id\") = 0 then 0\r\n      else 0\r\n    end as num_violated_rows\r\n    from cdm_ibm_mdcd_v993.dbo.MEASUREMENT cdmTable\r\n  ) violated_rows\r\n) violated_row_count,\r\n( \r\n\tSELECT 1 as num_rows\r\n) denominator\r\n;","CHECK_NAME":"cdmField","CHECK_LEVEL":"FIELD","CHECK_DESCRIPTION":"A yes or no value indicating if all fields are present in the MEASUREMENT table as expected based on the specification. ","CDM_TABLE_NAME":"MEASUREMENT","CDM_FIELD_NAME":"unit_concept_id","SQL_FILE":"field_cdm_field.sql","CATEGORY":"Conformance","SUBCATEGORY":"Relational","CONTEXT":"Verification","checkId":131,"FAILED":0,"_row":"2.119"},{"NUM_VIOLATED_ROWS":0,"PCT_VIOLATED_ROWS":0,"NUM_DENOMINATOR_ROWS":1,"EXECUTION_TIME":"0.072993 secs","QUERY_TEXT":"\r\n/*********\r\nFIELD LEVEL check:\r\nCDM_FIELD - verify the field exists\r\n\r\nParameters used in this template:\r\ncdmDatabaseSchema = cdm_ibm_mdcd_v993.dbo\r\ncdmTableName = MEASUREMENT\r\ncdmFieldName = range_low\r\n\r\n**********/\r\n\r\n\r\nSELECT num_violated_rows, CASE WHEN denominator.num_rows = 0 THEN 0 ELSE 1.0*num_violated_rows/denominator.num_rows END AS pct_violated_rows, \r\n  denominator.num_rows as num_denominator_rows\r\nFROM\r\n(\r\n  select num_violated_rows from\r\n  (\r\n    select\r\n      case when count_big(\"range_low\") = 0 then 0\r\n      else 0\r\n    end as num_violated_rows\r\n    from cdm_ibm_mdcd_v993.dbo.MEASUREMENT cdmTable\r\n  ) violated_rows\r\n) violated_row_count,\r\n( \r\n\tSELECT 1 as num_rows\r\n) denominator\r\n;","CHECK_NAME":"cdmField","CHECK_LEVEL":"FIELD","CHECK_DESCRIPTION":"A yes or no value indicating if all fields are present in the MEASUREMENT table as expected based on the specification. ","CDM_TABLE_NAME":"MEASUREMENT","CDM_FIELD_NAME":"range_low","SQL_FILE":"field_cdm_field.sql","CATEGORY":"Conformance","SUBCATEGORY":"Relational","CONTEXT":"Verification","checkId":132,"FAILED":0,"_row":"2.120"},{"NUM_VIOLATED_ROWS":0,"PCT_VIOLATED_ROWS":0,"NUM_DENOMINATOR_ROWS":1,"EXECUTION_TIME":"0.071979 secs","QUERY_TEXT":"\r\n/*********\r\nFIELD LEVEL check:\r\nCDM_FIELD - verify the field exists\r\n\r\nParameters used in this template:\r\ncdmDatabaseSchema = cdm_ibm_mdcd_v993.dbo\r\ncdmTableName = MEASUREMENT\r\ncdmFieldName = range_high\r\n\r\n**********/\r\n\r\n\r\nSELECT num_violated_rows, CASE WHEN denominator.num_rows = 0 THEN 0 ELSE 1.0*num_violated_rows/denominator.num_rows END AS pct_violated_rows, \r\n  denominator.num_rows as num_denominator_rows\r\nFROM\r\n(\r\n  select num_violated_rows from\r\n  (\r\n    select\r\n      case when count_big(\"range_high\") = 0 then 0\r\n      else 0\r\n    end as num_violated_rows\r\n    from cdm_ibm_mdcd_v993.dbo.MEASUREMENT cdmTable\r\n  ) violated_rows\r\n) violated_row_count,\r\n( \r\n\tSELECT 1 as num_rows\r\n) denominator\r\n;","CHECK_NAME":"cdmField","CHECK_LEVEL":"FIELD","CHECK_DESCRIPTION":"A yes or no value indicating if all fields are present in the MEASUREMENT table as expected based on the specification. ","CDM_TABLE_NAME":"MEASUREMENT","CDM_FIELD_NAME":"range_high","SQL_FILE":"field_cdm_field.sql","CATEGORY":"Conformance","SUBCATEGORY":"Relational","CONTEXT":"Verification","checkId":133,"FAILED":0,"_row":"2.121"},{"NUM_VIOLATED_ROWS":0,"PCT_VIOLATED_ROWS":0,"NUM_DENOMINATOR_ROWS":1,"EXECUTION_TIME":"0.073997 secs","QUERY_TEXT":"\r\n/*********\r\nFIELD LEVEL check:\r\nCDM_FIELD - verify the field exists\r\n\r\nParameters used in this template:\r\ncdmDatabaseSchema = cdm_ibm_mdcd_v993.dbo\r\ncdmTableName = MEASUREMENT\r\ncdmFieldName = provider_id\r\n\r\n**********/\r\n\r\n\r\nSELECT num_violated_rows, CASE WHEN denominator.num_rows = 0 THEN 0 ELSE 1.0*num_violated_rows/denominator.num_rows END AS pct_violated_rows, \r\n  denominator.num_rows as num_denominator_rows\r\nFROM\r\n(\r\n  select num_violated_rows from\r\n  (\r\n    select\r\n      case when count_big(\"provider_id\") = 0 then 0\r\n      else 0\r\n    end as num_violated_rows\r\n    from cdm_ibm_mdcd_v993.dbo.MEASUREMENT cdmTable\r\n  ) violated_rows\r\n) violated_row_count,\r\n( \r\n\tSELECT 1 as num_rows\r\n) denominator\r\n;","CHECK_NAME":"cdmField","CHECK_LEVEL":"FIELD","CHECK_DESCRIPTION":"A yes or no value indicating if all fields are present in the MEASUREMENT table as expected based on the specification. ","CDM_TABLE_NAME":"MEASUREMENT","CDM_FIELD_NAME":"provider_id","SQL_FILE":"field_cdm_field.sql","CATEGORY":"Conformance","SUBCATEGORY":"Relational","CONTEXT":"Verification","checkId":134,"FAILED":0,"_row":"2.122"},{"NUM_VIOLATED_ROWS":0,"PCT_VIOLATED_ROWS":0,"NUM_DENOMINATOR_ROWS":1,"EXECUTION_TIME":"0.066997 secs","QUERY_TEXT":"\r\n/*********\r\nFIELD LEVEL check:\r\nCDM_FIELD - verify the field exists\r\n\r\nParameters used in this template:\r\ncdmDatabaseSchema = cdm_ibm_mdcd_v993.dbo\r\ncdmTableName = MEASUREMENT\r\ncdmFieldName = visit_occurrence_id\r\n\r\n**********/\r\n\r\n\r\nSELECT num_violated_rows, CASE WHEN denominator.num_rows = 0 THEN 0 ELSE 1.0*num_violated_rows/denominator.num_rows END AS pct_violated_rows, \r\n  denominator.num_rows as num_denominator_rows\r\nFROM\r\n(\r\n  select num_violated_rows from\r\n  (\r\n    select\r\n      case when count_big(\"visit_occurrence_id\") = 0 then 0\r\n      else 0\r\n    end as num_violated_rows\r\n    from cdm_ibm_mdcd_v993.dbo.MEASUREMENT cdmTable\r\n  ) violated_rows\r\n) violated_row_count,\r\n( \r\n\tSELECT 1 as num_rows\r\n) denominator\r\n;","CHECK_NAME":"cdmField","CHECK_LEVEL":"FIELD","CHECK_DESCRIPTION":"A yes or no value indicating if all fields are present in the MEASUREMENT table as expected based on the specification. ","CDM_TABLE_NAME":"MEASUREMENT","CDM_FIELD_NAME":"visit_occurrence_id","SQL_FILE":"field_cdm_field.sql","CATEGORY":"Conformance","SUBCATEGORY":"Relational","CONTEXT":"Verification","checkId":135,"FAILED":0,"_row":"2.123"},{"NUM_VIOLATED_ROWS":0,"PCT_VIOLATED_ROWS":0,"NUM_DENOMINATOR_ROWS":1,"EXECUTION_TIME":"0.085961 secs","QUERY_TEXT":"\r\n/*********\r\nFIELD LEVEL check:\r\nCDM_FIELD - verify the field exists\r\n\r\nParameters used in this template:\r\ncdmDatabaseSchema = cdm_ibm_mdcd_v993.dbo\r\ncdmTableName = MEASUREMENT\r\ncdmFieldName = visit_detail_id\r\n\r\n**********/\r\n\r\n\r\nSELECT num_violated_rows, CASE WHEN denominator.num_rows = 0 THEN 0 ELSE 1.0*num_violated_rows/denominator.num_rows END AS pct_violated_rows, \r\n  denominator.num_rows as num_denominator_rows\r\nFROM\r\n(\r\n  select num_violated_rows from\r\n  (\r\n    select\r\n      case when count_big(\"visit_detail_id\") = 0 then 0\r\n      else 0\r\n    end as num_violated_rows\r\n    from cdm_ibm_mdcd_v993.dbo.MEASUREMENT cdmTable\r\n  ) violated_rows\r\n) violated_row_count,\r\n( \r\n\tSELECT 1 as num_rows\r\n) denominator\r\n;","CHECK_NAME":"cdmField","CHECK_LEVEL":"FIELD","CHECK_DESCRIPTION":"A yes or no value indicating if all fields are present in the MEASUREMENT table as expected based on the specification. ","CDM_TABLE_NAME":"MEASUREMENT","CDM_FIELD_NAME":"visit_detail_id","SQL_FILE":"field_cdm_field.sql","CATEGORY":"Conformance","SUBCATEGORY":"Relational","CONTEXT":"Verification","checkId":136,"FAILED":0,"_row":"2.124"},{"NUM_VIOLATED_ROWS":0,"PCT_VIOLATED_ROWS":0,"NUM_DENOMINATOR_ROWS":1,"EXECUTION_TIME":"0.076997 secs","QUERY_TEXT":"\r\n/*********\r\nFIELD LEVEL check:\r\nCDM_FIELD - verify the field exists\r\n\r\nParameters used in this template:\r\ncdmDatabaseSchema = cdm_ibm_mdcd_v993.dbo\r\ncdmTableName = MEASUREMENT\r\ncdmFieldName = measurement_source_value\r\n\r\n**********/\r\n\r\n\r\nSELECT num_violated_rows, CASE WHEN denominator.num_rows = 0 THEN 0 ELSE 1.0*num_violated_rows/denominator.num_rows END AS pct_violated_rows, \r\n  denominator.num_rows as num_denominator_rows\r\nFROM\r\n(\r\n  select num_violated_rows from\r\n  (\r\n    select\r\n      case when count_big(\"measurement_source_value\") = 0 then 0\r\n      else 0\r\n    end as num_violated_rows\r\n    from cdm_ibm_mdcd_v993.dbo.MEASUREMENT cdmTable\r\n  ) violated_rows\r\n) violated_row_count,\r\n( \r\n\tSELECT 1 as num_rows\r\n) denominator\r\n;","CHECK_NAME":"cdmField","CHECK_LEVEL":"FIELD","CHECK_DESCRIPTION":"A yes or no value indicating if all fields are present in the MEASUREMENT table as expected based on the specification. ","CDM_TABLE_NAME":"MEASUREMENT","CDM_FIELD_NAME":"measurement_source_value","SQL_FILE":"field_cdm_field.sql","CATEGORY":"Conformance","SUBCATEGORY":"Relational","CONTEXT":"Verification","checkId":137,"FAILED":0,"_row":"2.125"},{"NUM_VIOLATED_ROWS":0,"PCT_VIOLATED_ROWS":0,"NUM_DENOMINATOR_ROWS":1,"EXECUTION_TIME":"0.080996 secs","QUERY_TEXT":"\r\n/*********\r\nFIELD LEVEL check:\r\nCDM_FIELD - verify the field exists\r\n\r\nParameters used in this template:\r\ncdmDatabaseSchema = cdm_ibm_mdcd_v993.dbo\r\ncdmTableName = MEASUREMENT\r\ncdmFieldName = measurement_source_concept_id\r\n\r\n**********/\r\n\r\n\r\nSELECT num_violated_rows, CASE WHEN denominator.num_rows = 0 THEN 0 ELSE 1.0*num_violated_rows/denominator.num_rows END AS pct_violated_rows, \r\n  denominator.num_rows as num_denominator_rows\r\nFROM\r\n(\r\n  select num_violated_rows from\r\n  (\r\n    select\r\n      case when count_big(\"measurement_source_concept_id\") = 0 then 0\r\n      else 0\r\n    end as num_violated_rows\r\n    from cdm_ibm_mdcd_v993.dbo.MEASUREMENT cdmTable\r\n  ) violated_rows\r\n) violated_row_count,\r\n( \r\n\tSELECT 1 as num_rows\r\n) denominator\r\n;","CHECK_NAME":"cdmField","CHECK_LEVEL":"FIELD","CHECK_DESCRIPTION":"A yes or no value indicating if all fields are present in the MEASUREMENT table as expected based on the specification. ","CDM_TABLE_NAME":"MEASUREMENT","CDM_FIELD_NAME":"measurement_source_concept_id","SQL_FILE":"field_cdm_field.sql","CATEGORY":"Conformance","SUBCATEGORY":"Relational","CONTEXT":"Verification","checkId":138,"FAILED":0,"_row":"2.126"},{"NUM_VIOLATED_ROWS":0,"PCT_VIOLATED_ROWS":0,"NUM_DENOMINATOR_ROWS":1,"EXECUTION_TIME":"0.074991 secs","QUERY_TEXT":"\r\n/*********\r\nFIELD LEVEL check:\r\nCDM_FIELD - verify the field exists\r\n\r\nParameters used in this template:\r\ncdmDatabaseSchema = cdm_ibm_mdcd_v993.dbo\r\ncdmTableName = MEASUREMENT\r\ncdmFieldName = unit_source_value\r\n\r\n**********/\r\n\r\n\r\nSELECT num_violated_rows, CASE WHEN denominator.num_rows = 0 THEN 0 ELSE 1.0*num_violated_rows/denominator.num_rows END AS pct_violated_rows, \r\n  denominator.num_rows as num_denominator_rows\r\nFROM\r\n(\r\n  select num_violated_rows from\r\n  (\r\n    select\r\n      case when count_big(\"unit_source_value\") = 0 then 0\r\n      else 0\r\n    end as num_violated_rows\r\n    from cdm_ibm_mdcd_v993.dbo.MEASUREMENT cdmTable\r\n  ) violated_rows\r\n) violated_row_count,\r\n( \r\n\tSELECT 1 as num_rows\r\n) denominator\r\n;","CHECK_NAME":"cdmField","CHECK_LEVEL":"FIELD","CHECK_DESCRIPTION":"A yes or no value indicating if all fields are present in the MEASUREMENT table as expected based on the specification. ","CDM_TABLE_NAME":"MEASUREMENT","CDM_FIELD_NAME":"unit_source_value","SQL_FILE":"field_cdm_field.sql","CATEGORY":"Conformance","SUBCATEGORY":"Relational","CONTEXT":"Verification","checkId":139,"FAILED":0,"_row":"2.127"},{"NUM_VIOLATED_ROWS":0,"PCT_VIOLATED_ROWS":0,"NUM_DENOMINATOR_ROWS":1,"EXECUTION_TIME":"0.069997 secs","QUERY_TEXT":"\r\n/*********\r\nFIELD LEVEL check:\r\nCDM_FIELD - verify the field exists\r\n\r\nParameters used in this template:\r\ncdmDatabaseSchema = cdm_ibm_mdcd_v993.dbo\r\ncdmTableName = MEASUREMENT\r\ncdmFieldName = value_source_value\r\n\r\n**********/\r\n\r\n\r\nSELECT num_violated_rows, CASE WHEN denominator.num_rows = 0 THEN 0 ELSE 1.0*num_violated_rows/denominator.num_rows END AS pct_violated_rows, \r\n  denominator.num_rows as num_denominator_rows\r\nFROM\r\n(\r\n  select num_violated_rows from\r\n  (\r\n    select\r\n      case when count_big(\"value_source_value\") = 0 then 0\r\n      else 0\r\n    end as num_violated_rows\r\n    from cdm_ibm_mdcd_v993.dbo.MEASUREMENT cdmTable\r\n  ) violated_rows\r\n) violated_row_count,\r\n( \r\n\tSELECT 1 as num_rows\r\n) denominator\r\n;","CHECK_NAME":"cdmField","CHECK_LEVEL":"FIELD","CHECK_DESCRIPTION":"A yes or no value indicating if all fields are present in the MEASUREMENT table as expected based on the specification. ","CDM_TABLE_NAME":"MEASUREMENT","CDM_FIELD_NAME":"value_source_value","SQL_FILE":"field_cdm_field.sql","CATEGORY":"Conformance","SUBCATEGORY":"Relational","CONTEXT":"Verification","checkId":140,"FAILED":0,"_row":"2.128"},{"NUM_VIOLATED_ROWS":0,"PCT_VIOLATED_ROWS":0,"NUM_DENOMINATOR_ROWS":1,"EXECUTION_TIME":"0.068004 secs","QUERY_TEXT":"\r\n/*********\r\nFIELD LEVEL check:\r\nCDM_FIELD - verify the field exists\r\n\r\nParameters used in this template:\r\ncdmDatabaseSchema = cdm_ibm_mdcd_v993.dbo\r\ncdmTableName = VISIT_DETAIL\r\ncdmFieldName = visit_detail_id\r\n\r\n**********/\r\n\r\n\r\nSELECT num_violated_rows, CASE WHEN denominator.num_rows = 0 THEN 0 ELSE 1.0*num_violated_rows/denominator.num_rows END AS pct_violated_rows, \r\n  denominator.num_rows as num_denominator_rows\r\nFROM\r\n(\r\n  select num_violated_rows from\r\n  (\r\n    select\r\n      case when count_big(\"visit_detail_id\") = 0 then 0\r\n      else 0\r\n    end as num_violated_rows\r\n    from cdm_ibm_mdcd_v993.dbo.VISIT_DETAIL cdmTable\r\n  ) violated_rows\r\n) violated_row_count,\r\n( \r\n\tSELECT 1 as num_rows\r\n) denominator\r\n;","CHECK_NAME":"cdmField","CHECK_LEVEL":"FIELD","CHECK_DESCRIPTION":"A yes or no value indicating if all fields are present in the VISIT_DETAIL table as expected based on the specification. ","CDM_TABLE_NAME":"VISIT_DETAIL","CDM_FIELD_NAME":"visit_detail_id","SQL_FILE":"field_cdm_field.sql","CATEGORY":"Conformance","SUBCATEGORY":"Relational","CONTEXT":"Verification","checkId":141,"FAILED":0,"_row":"2.129"},{"NUM_VIOLATED_ROWS":0,"PCT_VIOLATED_ROWS":0,"NUM_DENOMINATOR_ROWS":1,"EXECUTION_TIME":"0.075997 secs","QUERY_TEXT":"\r\n/*********\r\nFIELD LEVEL check:\r\nCDM_FIELD - verify the field exists\r\n\r\nParameters used in this template:\r\ncdmDatabaseSchema = cdm_ibm_mdcd_v993.dbo\r\ncdmTableName = VISIT_DETAIL\r\ncdmFieldName = person_id\r\n\r\n**********/\r\n\r\n\r\nSELECT num_violated_rows, CASE WHEN denominator.num_rows = 0 THEN 0 ELSE 1.0*num_violated_rows/denominator.num_rows END AS pct_violated_rows, \r\n  denominator.num_rows as num_denominator_rows\r\nFROM\r\n(\r\n  select num_violated_rows from\r\n  (\r\n    select\r\n      case when count_big(\"person_id\") = 0 then 0\r\n      else 0\r\n    end as num_violated_rows\r\n    from cdm_ibm_mdcd_v993.dbo.VISIT_DETAIL cdmTable\r\n  ) violated_rows\r\n) violated_row_count,\r\n( \r\n\tSELECT 1 as num_rows\r\n) denominator\r\n;","CHECK_NAME":"cdmField","CHECK_LEVEL":"FIELD","CHECK_DESCRIPTION":"A yes or no value indicating if all fields are present in the VISIT_DETAIL table as expected based on the specification. ","CDM_TABLE_NAME":"VISIT_DETAIL","CDM_FIELD_NAME":"person_id","SQL_FILE":"field_cdm_field.sql","CATEGORY":"Conformance","SUBCATEGORY":"Relational","CONTEXT":"Verification","checkId":142,"FAILED":0,"_row":"2.130"},{"NUM_VIOLATED_ROWS":0,"PCT_VIOLATED_ROWS":0,"NUM_DENOMINATOR_ROWS":1,"EXECUTION_TIME":"0.074995 secs","QUERY_TEXT":"\r\n/*********\r\nFIELD LEVEL check:\r\nCDM_FIELD - verify the field exists\r\n\r\nParameters used in this template:\r\ncdmDatabaseSchema = cdm_ibm_mdcd_v993.dbo\r\ncdmTableName = VISIT_DETAIL\r\ncdmFieldName = visit_detail_concept_id\r\n\r\n**********/\r\n\r\n\r\nSELECT num_violated_rows, CASE WHEN denominator.num_rows = 0 THEN 0 ELSE 1.0*num_violated_rows/denominator.num_rows END AS pct_violated_rows, \r\n  denominator.num_rows as num_denominator_rows\r\nFROM\r\n(\r\n  select num_violated_rows from\r\n  (\r\n    select\r\n      case when count_big(\"visit_detail_concept_id\") = 0 then 0\r\n      else 0\r\n    end as num_violated_rows\r\n    from cdm_ibm_mdcd_v993.dbo.VISIT_DETAIL cdmTable\r\n  ) violated_rows\r\n) violated_row_count,\r\n( \r\n\tSELECT 1 as num_rows\r\n) denominator\r\n;","CHECK_NAME":"cdmField","CHECK_LEVEL":"FIELD","CHECK_DESCRIPTION":"A yes or no value indicating if all fields are present in the VISIT_DETAIL table as expected based on the specification. ","CDM_TABLE_NAME":"VISIT_DETAIL","CDM_FIELD_NAME":"visit_detail_concept_id","SQL_FILE":"field_cdm_field.sql","CATEGORY":"Conformance","SUBCATEGORY":"Relational","CONTEXT":"Verification","checkId":143,"FAILED":0,"_row":"2.131"},{"NUM_VIOLATED_ROWS":0,"PCT_VIOLATED_ROWS":0,"NUM_DENOMINATOR_ROWS":1,"EXECUTION_TIME":"0.081997 secs","QUERY_TEXT":"\r\n/*********\r\nFIELD LEVEL check:\r\nCDM_FIELD - verify the field exists\r\n\r\nParameters used in this template:\r\ncdmDatabaseSchema = cdm_ibm_mdcd_v993.dbo\r\ncdmTableName = VISIT_DETAIL\r\ncdmFieldName = visit_detail_start_date\r\n\r\n**********/\r\n\r\n\r\nSELECT num_violated_rows, CASE WHEN denominator.num_rows = 0 THEN 0 ELSE 1.0*num_violated_rows/denominator.num_rows END AS pct_violated_rows, \r\n  denominator.num_rows as num_denominator_rows\r\nFROM\r\n(\r\n  select num_violated_rows from\r\n  (\r\n    select\r\n      case when count_big(\"visit_detail_start_date\") = 0 then 0\r\n      else 0\r\n    end as num_violated_rows\r\n    from cdm_ibm_mdcd_v993.dbo.VISIT_DETAIL cdmTable\r\n  ) violated_rows\r\n) violated_row_count,\r\n( \r\n\tSELECT 1 as num_rows\r\n) denominator\r\n;","CHECK_NAME":"cdmField","CHECK_LEVEL":"FIELD","CHECK_DESCRIPTION":"A yes or no value indicating if all fields are present in the VISIT_DETAIL table as expected based on the specification. ","CDM_TABLE_NAME":"VISIT_DETAIL","CDM_FIELD_NAME":"visit_detail_start_date","SQL_FILE":"field_cdm_field.sql","CATEGORY":"Conformance","SUBCATEGORY":"Relational","CONTEXT":"Verification","checkId":144,"FAILED":0,"_row":"2.132"},{"NUM_VIOLATED_ROWS":0,"PCT_VIOLATED_ROWS":0,"NUM_DENOMINATOR_ROWS":1,"EXECUTION_TIME":"0.071995 secs","QUERY_TEXT":"\r\n/*********\r\nFIELD LEVEL check:\r\nCDM_FIELD - verify the field exists\r\n\r\nParameters used in this template:\r\ncdmDatabaseSchema = cdm_ibm_mdcd_v993.dbo\r\ncdmTableName = VISIT_DETAIL\r\ncdmFieldName = visit_detail_start_datetime\r\n\r\n**********/\r\n\r\n\r\nSELECT num_violated_rows, CASE WHEN denominator.num_rows = 0 THEN 0 ELSE 1.0*num_violated_rows/denominator.num_rows END AS pct_violated_rows, \r\n  denominator.num_rows as num_denominator_rows\r\nFROM\r\n(\r\n  select num_violated_rows from\r\n  (\r\n    select\r\n      case when count_big(\"visit_detail_start_datetime\") = 0 then 0\r\n      else 0\r\n    end as num_violated_rows\r\n    from cdm_ibm_mdcd_v993.dbo.VISIT_DETAIL cdmTable\r\n  ) violated_rows\r\n) violated_row_count,\r\n( \r\n\tSELECT 1 as num_rows\r\n) denominator\r\n;","CHECK_NAME":"cdmField","CHECK_LEVEL":"FIELD","CHECK_DESCRIPTION":"A yes or no value indicating if all fields are present in the VISIT_DETAIL table as expected based on the specification. ","CDM_TABLE_NAME":"VISIT_DETAIL","CDM_FIELD_NAME":"visit_detail_start_datetime","SQL_FILE":"field_cdm_field.sql","CATEGORY":"Conformance","SUBCATEGORY":"Relational","CONTEXT":"Verification","checkId":145,"FAILED":0,"_row":"2.133"},{"NUM_VIOLATED_ROWS":0,"PCT_VIOLATED_ROWS":0,"NUM_DENOMINATOR_ROWS":1,"EXECUTION_TIME":"0.077998 secs","QUERY_TEXT":"\r\n/*********\r\nFIELD LEVEL check:\r\nCDM_FIELD - verify the field exists\r\n\r\nParameters used in this template:\r\ncdmDatabaseSchema = cdm_ibm_mdcd_v993.dbo\r\ncdmTableName = VISIT_DETAIL\r\ncdmFieldName = visit_detail_end_date\r\n\r\n**********/\r\n\r\n\r\nSELECT num_violated_rows, CASE WHEN denominator.num_rows = 0 THEN 0 ELSE 1.0*num_violated_rows/denominator.num_rows END AS pct_violated_rows, \r\n  denominator.num_rows as num_denominator_rows\r\nFROM\r\n(\r\n  select num_violated_rows from\r\n  (\r\n    select\r\n      case when count_big(\"visit_detail_end_date\") = 0 then 0\r\n      else 0\r\n    end as num_violated_rows\r\n    from cdm_ibm_mdcd_v993.dbo.VISIT_DETAIL cdmTable\r\n  ) violated_rows\r\n) violated_row_count,\r\n( \r\n\tSELECT 1 as num_rows\r\n) denominator\r\n;","CHECK_NAME":"cdmField","CHECK_LEVEL":"FIELD","CHECK_DESCRIPTION":"A yes or no value indicating if all fields are present in the VISIT_DETAIL table as expected based on the specification. ","CDM_TABLE_NAME":"VISIT_DETAIL","CDM_FIELD_NAME":"visit_detail_end_date","SQL_FILE":"field_cdm_field.sql","CATEGORY":"Conformance","SUBCATEGORY":"Relational","CONTEXT":"Verification","checkId":146,"FAILED":0,"_row":"2.134"},{"NUM_VIOLATED_ROWS":0,"PCT_VIOLATED_ROWS":0,"NUM_DENOMINATOR_ROWS":1,"EXECUTION_TIME":"0.070996 secs","QUERY_TEXT":"\r\n/*********\r\nFIELD LEVEL check:\r\nCDM_FIELD - verify the field exists\r\n\r\nParameters used in this template:\r\ncdmDatabaseSchema = cdm_ibm_mdcd_v993.dbo\r\ncdmTableName = VISIT_DETAIL\r\ncdmFieldName = visit_detail_end_datetime\r\n\r\n**********/\r\n\r\n\r\nSELECT num_violated_rows, CASE WHEN denominator.num_rows = 0 THEN 0 ELSE 1.0*num_violated_rows/denominator.num_rows END AS pct_violated_rows, \r\n  denominator.num_rows as num_denominator_rows\r\nFROM\r\n(\r\n  select num_violated_rows from\r\n  (\r\n    select\r\n      case when count_big(\"visit_detail_end_datetime\") = 0 then 0\r\n      else 0\r\n    end as num_violated_rows\r\n    from cdm_ibm_mdcd_v993.dbo.VISIT_DETAIL cdmTable\r\n  ) violated_rows\r\n) violated_row_count,\r\n( \r\n\tSELECT 1 as num_rows\r\n) denominator\r\n;","CHECK_NAME":"cdmField","CHECK_LEVEL":"FIELD","CHECK_DESCRIPTION":"A yes or no value indicating if all fields are present in the VISIT_DETAIL table as expected based on the specification. ","CDM_TABLE_NAME":"VISIT_DETAIL","CDM_FIELD_NAME":"visit_detail_end_datetime","SQL_FILE":"field_cdm_field.sql","CATEGORY":"Conformance","SUBCATEGORY":"Relational","CONTEXT":"Verification","checkId":147,"FAILED":0,"_row":"2.135"},{"NUM_VIOLATED_ROWS":0,"PCT_VIOLATED_ROWS":0,"NUM_DENOMINATOR_ROWS":1,"EXECUTION_TIME":"0.074996 secs","QUERY_TEXT":"\r\n/*********\r\nFIELD LEVEL check:\r\nCDM_FIELD - verify the field exists\r\n\r\nParameters used in this template:\r\ncdmDatabaseSchema = cdm_ibm_mdcd_v993.dbo\r\ncdmTableName = VISIT_DETAIL\r\ncdmFieldName = visit_detail_type_concept_id\r\n\r\n**********/\r\n\r\n\r\nSELECT num_violated_rows, CASE WHEN denominator.num_rows = 0 THEN 0 ELSE 1.0*num_violated_rows/denominator.num_rows END AS pct_violated_rows, \r\n  denominator.num_rows as num_denominator_rows\r\nFROM\r\n(\r\n  select num_violated_rows from\r\n  (\r\n    select\r\n      case when count_big(\"visit_detail_type_concept_id\") = 0 then 0\r\n      else 0\r\n    end as num_violated_rows\r\n    from cdm_ibm_mdcd_v993.dbo.VISIT_DETAIL cdmTable\r\n  ) violated_rows\r\n) violated_row_count,\r\n( \r\n\tSELECT 1 as num_rows\r\n) denominator\r\n;","CHECK_NAME":"cdmField","CHECK_LEVEL":"FIELD","CHECK_DESCRIPTION":"A yes or no value indicating if all fields are present in the VISIT_DETAIL table as expected based on the specification. ","CDM_TABLE_NAME":"VISIT_DETAIL","CDM_FIELD_NAME":"visit_detail_type_concept_id","SQL_FILE":"field_cdm_field.sql","CATEGORY":"Conformance","SUBCATEGORY":"Relational","CONTEXT":"Verification","checkId":148,"FAILED":0,"_row":"2.136"},{"NUM_VIOLATED_ROWS":0,"PCT_VIOLATED_ROWS":0,"NUM_DENOMINATOR_ROWS":1,"EXECUTION_TIME":"0.064997 secs","QUERY_TEXT":"\r\n/*********\r\nFIELD LEVEL check:\r\nCDM_FIELD - verify the field exists\r\n\r\nParameters used in this template:\r\ncdmDatabaseSchema = cdm_ibm_mdcd_v993.dbo\r\ncdmTableName = VISIT_DETAIL\r\ncdmFieldName = provider_id\r\n\r\n**********/\r\n\r\n\r\nSELECT num_violated_rows, CASE WHEN denominator.num_rows = 0 THEN 0 ELSE 1.0*num_violated_rows/denominator.num_rows END AS pct_violated_rows, \r\n  denominator.num_rows as num_denominator_rows\r\nFROM\r\n(\r\n  select num_violated_rows from\r\n  (\r\n    select\r\n      case when count_big(\"provider_id\") = 0 then 0\r\n      else 0\r\n    end as num_violated_rows\r\n    from cdm_ibm_mdcd_v993.dbo.VISIT_DETAIL cdmTable\r\n  ) violated_rows\r\n) violated_row_count,\r\n( \r\n\tSELECT 1 as num_rows\r\n) denominator\r\n;","CHECK_NAME":"cdmField","CHECK_LEVEL":"FIELD","CHECK_DESCRIPTION":"A yes or no value indicating if all fields are present in the VISIT_DETAIL table as expected based on the specification. ","CDM_TABLE_NAME":"VISIT_DETAIL","CDM_FIELD_NAME":"provider_id","SQL_FILE":"field_cdm_field.sql","CATEGORY":"Conformance","SUBCATEGORY":"Relational","CONTEXT":"Verification","checkId":149,"FAILED":0,"_row":"2.137"},{"NUM_VIOLATED_ROWS":0,"PCT_VIOLATED_ROWS":0,"NUM_DENOMINATOR_ROWS":1,"EXECUTION_TIME":"0.063985 secs","QUERY_TEXT":"\r\n/*********\r\nFIELD LEVEL check:\r\nCDM_FIELD - verify the field exists\r\n\r\nParameters used in this template:\r\ncdmDatabaseSchema = cdm_ibm_mdcd_v993.dbo\r\ncdmTableName = VISIT_DETAIL\r\ncdmFieldName = care_site_id\r\n\r\n**********/\r\n\r\n\r\nSELECT num_violated_rows, CASE WHEN denominator.num_rows = 0 THEN 0 ELSE 1.0*num_violated_rows/denominator.num_rows END AS pct_violated_rows, \r\n  denominator.num_rows as num_denominator_rows\r\nFROM\r\n(\r\n  select num_violated_rows from\r\n  (\r\n    select\r\n      case when count_big(\"care_site_id\") = 0 then 0\r\n      else 0\r\n    end as num_violated_rows\r\n    from cdm_ibm_mdcd_v993.dbo.VISIT_DETAIL cdmTable\r\n  ) violated_rows\r\n) violated_row_count,\r\n( \r\n\tSELECT 1 as num_rows\r\n) denominator\r\n;","CHECK_NAME":"cdmField","CHECK_LEVEL":"FIELD","CHECK_DESCRIPTION":"A yes or no value indicating if all fields are present in the VISIT_DETAIL table as expected based on the specification. ","CDM_TABLE_NAME":"VISIT_DETAIL","CDM_FIELD_NAME":"care_site_id","SQL_FILE":"field_cdm_field.sql","CATEGORY":"Conformance","SUBCATEGORY":"Relational","CONTEXT":"Verification","checkId":150,"FAILED":0,"_row":"2.138"},{"NUM_VIOLATED_ROWS":0,"PCT_VIOLATED_ROWS":0,"NUM_DENOMINATOR_ROWS":1,"EXECUTION_TIME":"0.064997 secs","QUERY_TEXT":"\r\n/*********\r\nFIELD LEVEL check:\r\nCDM_FIELD - verify the field exists\r\n\r\nParameters used in this template:\r\ncdmDatabaseSchema = cdm_ibm_mdcd_v993.dbo\r\ncdmTableName = VISIT_DETAIL\r\ncdmFieldName = visit_detail_source_value\r\n\r\n**********/\r\n\r\n\r\nSELECT num_violated_rows, CASE WHEN denominator.num_rows = 0 THEN 0 ELSE 1.0*num_violated_rows/denominator.num_rows END AS pct_violated_rows, \r\n  denominator.num_rows as num_denominator_rows\r\nFROM\r\n(\r\n  select num_violated_rows from\r\n  (\r\n    select\r\n      case when count_big(\"visit_detail_source_value\") = 0 then 0\r\n      else 0\r\n    end as num_violated_rows\r\n    from cdm_ibm_mdcd_v993.dbo.VISIT_DETAIL cdmTable\r\n  ) violated_rows\r\n) violated_row_count,\r\n( \r\n\tSELECT 1 as num_rows\r\n) denominator\r\n;","CHECK_NAME":"cdmField","CHECK_LEVEL":"FIELD","CHECK_DESCRIPTION":"A yes or no value indicating if all fields are present in the VISIT_DETAIL table as expected based on the specification. ","CDM_TABLE_NAME":"VISIT_DETAIL","CDM_FIELD_NAME":"visit_detail_source_value","SQL_FILE":"field_cdm_field.sql","CATEGORY":"Conformance","SUBCATEGORY":"Relational","CONTEXT":"Verification","checkId":151,"FAILED":0,"_row":"2.139"},{"NUM_VIOLATED_ROWS":0,"PCT_VIOLATED_ROWS":0,"NUM_DENOMINATOR_ROWS":1,"EXECUTION_TIME":"0.075952 secs","QUERY_TEXT":"\r\n/*********\r\nFIELD LEVEL check:\r\nCDM_FIELD - verify the field exists\r\n\r\nParameters used in this template:\r\ncdmDatabaseSchema = cdm_ibm_mdcd_v993.dbo\r\ncdmTableName = VISIT_DETAIL\r\ncdmFieldName = visit_detail_source_concept_id\r\n\r\n**********/\r\n\r\n\r\nSELECT num_violated_rows, CASE WHEN denominator.num_rows = 0 THEN 0 ELSE 1.0*num_violated_rows/denominator.num_rows END AS pct_violated_rows, \r\n  denominator.num_rows as num_denominator_rows\r\nFROM\r\n(\r\n  select num_violated_rows from\r\n  (\r\n    select\r\n      case when count_big(\"visit_detail_source_concept_id\") = 0 then 0\r\n      else 0\r\n    end as num_violated_rows\r\n    from cdm_ibm_mdcd_v993.dbo.VISIT_DETAIL cdmTable\r\n  ) violated_rows\r\n) violated_row_count,\r\n( \r\n\tSELECT 1 as num_rows\r\n) denominator\r\n;","CHECK_NAME":"cdmField","CHECK_LEVEL":"FIELD","CHECK_DESCRIPTION":"A yes or no value indicating if all fields are present in the VISIT_DETAIL table as expected based on the specification. ","CDM_TABLE_NAME":"VISIT_DETAIL","CDM_FIELD_NAME":"visit_detail_source_concept_id","SQL_FILE":"field_cdm_field.sql","CATEGORY":"Conformance","SUBCATEGORY":"Relational","CONTEXT":"Verification","checkId":152,"FAILED":0,"_row":"2.140"},{"NUM_VIOLATED_ROWS":0,"PCT_VIOLATED_ROWS":0,"NUM_DENOMINATOR_ROWS":1,"EXECUTION_TIME":"0.069992 secs","QUERY_TEXT":"\r\n/*********\r\nFIELD LEVEL check:\r\nCDM_FIELD - verify the field exists\r\n\r\nParameters used in this template:\r\ncdmDatabaseSchema = cdm_ibm_mdcd_v993.dbo\r\ncdmTableName = VISIT_DETAIL\r\ncdmFieldName = admitting_source_value\r\n\r\n**********/\r\n\r\n\r\nSELECT num_violated_rows, CASE WHEN denominator.num_rows = 0 THEN 0 ELSE 1.0*num_violated_rows/denominator.num_rows END AS pct_violated_rows, \r\n  denominator.num_rows as num_denominator_rows\r\nFROM\r\n(\r\n  select num_violated_rows from\r\n  (\r\n    select\r\n      case when count_big(\"admitting_source_value\") = 0 then 0\r\n      else 0\r\n    end as num_violated_rows\r\n    from cdm_ibm_mdcd_v993.dbo.VISIT_DETAIL cdmTable\r\n  ) violated_rows\r\n) violated_row_count,\r\n( \r\n\tSELECT 1 as num_rows\r\n) denominator\r\n;","CHECK_NAME":"cdmField","CHECK_LEVEL":"FIELD","CHECK_DESCRIPTION":"A yes or no value indicating if all fields are present in the VISIT_DETAIL table as expected based on the specification. ","CDM_TABLE_NAME":"VISIT_DETAIL","CDM_FIELD_NAME":"admitting_source_value","SQL_FILE":"field_cdm_field.sql","CATEGORY":"Conformance","SUBCATEGORY":"Relational","CONTEXT":"Verification","checkId":153,"FAILED":0,"_row":"2.141"},{"NUM_VIOLATED_ROWS":0,"PCT_VIOLATED_ROWS":0,"NUM_DENOMINATOR_ROWS":1,"EXECUTION_TIME":"0.078991 secs","QUERY_TEXT":"\r\n/*********\r\nFIELD LEVEL check:\r\nCDM_FIELD - verify the field exists\r\n\r\nParameters used in this template:\r\ncdmDatabaseSchema = cdm_ibm_mdcd_v993.dbo\r\ncdmTableName = VISIT_DETAIL\r\ncdmFieldName = admitting_source_concept_id\r\n\r\n**********/\r\n\r\n\r\nSELECT num_violated_rows, CASE WHEN denominator.num_rows = 0 THEN 0 ELSE 1.0*num_violated_rows/denominator.num_rows END AS pct_violated_rows, \r\n  denominator.num_rows as num_denominator_rows\r\nFROM\r\n(\r\n  select num_violated_rows from\r\n  (\r\n    select\r\n      case when count_big(\"admitting_source_concept_id\") = 0 then 0\r\n      else 0\r\n    end as num_violated_rows\r\n    from cdm_ibm_mdcd_v993.dbo.VISIT_DETAIL cdmTable\r\n  ) violated_rows\r\n) violated_row_count,\r\n( \r\n\tSELECT 1 as num_rows\r\n) denominator\r\n;","CHECK_NAME":"cdmField","CHECK_LEVEL":"FIELD","CHECK_DESCRIPTION":"A yes or no value indicating if all fields are present in the VISIT_DETAIL table as expected based on the specification. ","CDM_TABLE_NAME":"VISIT_DETAIL","CDM_FIELD_NAME":"admitting_source_concept_id","SQL_FILE":"field_cdm_field.sql","CATEGORY":"Conformance","SUBCATEGORY":"Relational","CONTEXT":"Verification","checkId":154,"FAILED":0,"_row":"2.142"},{"NUM_VIOLATED_ROWS":0,"PCT_VIOLATED_ROWS":0,"NUM_DENOMINATOR_ROWS":1,"EXECUTION_TIME":"0.060991 secs","QUERY_TEXT":"\r\n/*********\r\nFIELD LEVEL check:\r\nCDM_FIELD - verify the field exists\r\n\r\nParameters used in this template:\r\ncdmDatabaseSchema = cdm_ibm_mdcd_v993.dbo\r\ncdmTableName = VISIT_DETAIL\r\ncdmFieldName = discharge_to_source_value\r\n\r\n**********/\r\n\r\n\r\nSELECT num_violated_rows, CASE WHEN denominator.num_rows = 0 THEN 0 ELSE 1.0*num_violated_rows/denominator.num_rows END AS pct_violated_rows, \r\n  denominator.num_rows as num_denominator_rows\r\nFROM\r\n(\r\n  select num_violated_rows from\r\n  (\r\n    select\r\n      case when count_big(\"discharge_to_source_value\") = 0 then 0\r\n      else 0\r\n    end as num_violated_rows\r\n    from cdm_ibm_mdcd_v993.dbo.VISIT_DETAIL cdmTable\r\n  ) violated_rows\r\n) violated_row_count,\r\n( \r\n\tSELECT 1 as num_rows\r\n) denominator\r\n;","CHECK_NAME":"cdmField","CHECK_LEVEL":"FIELD","CHECK_DESCRIPTION":"A yes or no value indicating if all fields are present in the VISIT_DETAIL table as expected based on the specification. ","CDM_TABLE_NAME":"VISIT_DETAIL","CDM_FIELD_NAME":"discharge_to_source_value","SQL_FILE":"field_cdm_field.sql","CATEGORY":"Conformance","SUBCATEGORY":"Relational","CONTEXT":"Verification","checkId":155,"FAILED":0,"_row":"2.143"},{"NUM_VIOLATED_ROWS":0,"PCT_VIOLATED_ROWS":0,"NUM_DENOMINATOR_ROWS":1,"EXECUTION_TIME":"0.066996 secs","QUERY_TEXT":"\r\n/*********\r\nFIELD LEVEL check:\r\nCDM_FIELD - verify the field exists\r\n\r\nParameters used in this template:\r\ncdmDatabaseSchema = cdm_ibm_mdcd_v993.dbo\r\ncdmTableName = VISIT_DETAIL\r\ncdmFieldName = discharge_to_concept_id\r\n\r\n**********/\r\n\r\n\r\nSELECT num_violated_rows, CASE WHEN denominator.num_rows = 0 THEN 0 ELSE 1.0*num_violated_rows/denominator.num_rows END AS pct_violated_rows, \r\n  denominator.num_rows as num_denominator_rows\r\nFROM\r\n(\r\n  select num_violated_rows from\r\n  (\r\n    select\r\n      case when count_big(\"discharge_to_concept_id\") = 0 then 0\r\n      else 0\r\n    end as num_violated_rows\r\n    from cdm_ibm_mdcd_v993.dbo.VISIT_DETAIL cdmTable\r\n  ) violated_rows\r\n) violated_row_count,\r\n( \r\n\tSELECT 1 as num_rows\r\n) denominator\r\n;","CHECK_NAME":"cdmField","CHECK_LEVEL":"FIELD","CHECK_DESCRIPTION":"A yes or no value indicating if all fields are present in the VISIT_DETAIL table as expected based on the specification. ","CDM_TABLE_NAME":"VISIT_DETAIL","CDM_FIELD_NAME":"discharge_to_concept_id","SQL_FILE":"field_cdm_field.sql","CATEGORY":"Conformance","SUBCATEGORY":"Relational","CONTEXT":"Verification","checkId":156,"FAILED":0,"_row":"2.144"},{"NUM_VIOLATED_ROWS":0,"PCT_VIOLATED_ROWS":0,"NUM_DENOMINATOR_ROWS":1,"EXECUTION_TIME":"0.063004 secs","QUERY_TEXT":"\r\n/*********\r\nFIELD LEVEL check:\r\nCDM_FIELD - verify the field exists\r\n\r\nParameters used in this template:\r\ncdmDatabaseSchema = cdm_ibm_mdcd_v993.dbo\r\ncdmTableName = VISIT_DETAIL\r\ncdmFieldName = preceding_visit_detail_id\r\n\r\n**********/\r\n\r\n\r\nSELECT num_violated_rows, CASE WHEN denominator.num_rows = 0 THEN 0 ELSE 1.0*num_violated_rows/denominator.num_rows END AS pct_violated_rows, \r\n  denominator.num_rows as num_denominator_rows\r\nFROM\r\n(\r\n  select num_violated_rows from\r\n  (\r\n    select\r\n      case when count_big(\"preceding_visit_detail_id\") = 0 then 0\r\n      else 0\r\n    end as num_violated_rows\r\n    from cdm_ibm_mdcd_v993.dbo.VISIT_DETAIL cdmTable\r\n  ) violated_rows\r\n) violated_row_count,\r\n( \r\n\tSELECT 1 as num_rows\r\n) denominator\r\n;","CHECK_NAME":"cdmField","CHECK_LEVEL":"FIELD","CHECK_DESCRIPTION":"A yes or no value indicating if all fields are present in the VISIT_DETAIL table as expected based on the specification. ","CDM_TABLE_NAME":"VISIT_DETAIL","CDM_FIELD_NAME":"preceding_visit_detail_id","SQL_FILE":"field_cdm_field.sql","CATEGORY":"Conformance","SUBCATEGORY":"Relational","CONTEXT":"Verification","checkId":157,"FAILED":0,"_row":"2.145"},{"NUM_VIOLATED_ROWS":0,"PCT_VIOLATED_ROWS":0,"NUM_DENOMINATOR_ROWS":1,"EXECUTION_TIME":"0.061993 secs","QUERY_TEXT":"\r\n/*********\r\nFIELD LEVEL check:\r\nCDM_FIELD - verify the field exists\r\n\r\nParameters used in this template:\r\ncdmDatabaseSchema = cdm_ibm_mdcd_v993.dbo\r\ncdmTableName = VISIT_DETAIL\r\ncdmFieldName = visit_detail_parent_id\r\n\r\n**********/\r\n\r\n\r\nSELECT num_violated_rows, CASE WHEN denominator.num_rows = 0 THEN 0 ELSE 1.0*num_violated_rows/denominator.num_rows END AS pct_violated_rows, \r\n  denominator.num_rows as num_denominator_rows\r\nFROM\r\n(\r\n  select num_violated_rows from\r\n  (\r\n    select\r\n      case when count_big(\"visit_detail_parent_id\") = 0 then 0\r\n      else 0\r\n    end as num_violated_rows\r\n    from cdm_ibm_mdcd_v993.dbo.VISIT_DETAIL cdmTable\r\n  ) violated_rows\r\n) violated_row_count,\r\n( \r\n\tSELECT 1 as num_rows\r\n) denominator\r\n;","CHECK_NAME":"cdmField","CHECK_LEVEL":"FIELD","CHECK_DESCRIPTION":"A yes or no value indicating if all fields are present in the VISIT_DETAIL table as expected based on the specification. ","CDM_TABLE_NAME":"VISIT_DETAIL","CDM_FIELD_NAME":"visit_detail_parent_id","SQL_FILE":"field_cdm_field.sql","CATEGORY":"Conformance","SUBCATEGORY":"Relational","CONTEXT":"Verification","checkId":158,"FAILED":0,"_row":"2.146"},{"NUM_VIOLATED_ROWS":0,"PCT_VIOLATED_ROWS":0,"NUM_DENOMINATOR_ROWS":1,"EXECUTION_TIME":"0.064997 secs","QUERY_TEXT":"\r\n/*********\r\nFIELD LEVEL check:\r\nCDM_FIELD - verify the field exists\r\n\r\nParameters used in this template:\r\ncdmDatabaseSchema = cdm_ibm_mdcd_v993.dbo\r\ncdmTableName = VISIT_DETAIL\r\ncdmFieldName = visit_occurrence_id\r\n\r\n**********/\r\n\r\n\r\nSELECT num_violated_rows, CASE WHEN denominator.num_rows = 0 THEN 0 ELSE 1.0*num_violated_rows/denominator.num_rows END AS pct_violated_rows, \r\n  denominator.num_rows as num_denominator_rows\r\nFROM\r\n(\r\n  select num_violated_rows from\r\n  (\r\n    select\r\n      case when count_big(\"visit_occurrence_id\") = 0 then 0\r\n      else 0\r\n    end as num_violated_rows\r\n    from cdm_ibm_mdcd_v993.dbo.VISIT_DETAIL cdmTable\r\n  ) violated_rows\r\n) violated_row_count,\r\n( \r\n\tSELECT 1 as num_rows\r\n) denominator\r\n;","CHECK_NAME":"cdmField","CHECK_LEVEL":"FIELD","CHECK_DESCRIPTION":"A yes or no value indicating if all fields are present in the VISIT_DETAIL table as expected based on the specification. ","CDM_TABLE_NAME":"VISIT_DETAIL","CDM_FIELD_NAME":"visit_occurrence_id","SQL_FILE":"field_cdm_field.sql","CATEGORY":"Conformance","SUBCATEGORY":"Relational","CONTEXT":"Verification","checkId":159,"FAILED":0,"_row":"2.147"},{"NUM_VIOLATED_ROWS":0,"PCT_VIOLATED_ROWS":0,"NUM_DENOMINATOR_ROWS":1,"EXECUTION_TIME":"0.076001 secs","QUERY_TEXT":"\r\n/*********\r\nFIELD LEVEL check:\r\nCDM_FIELD - verify the field exists\r\n\r\nParameters used in this template:\r\ncdmDatabaseSchema = cdm_ibm_mdcd_v993.dbo\r\ncdmTableName = OBSERVATION\r\ncdmFieldName = observation_id\r\n\r\n**********/\r\n\r\n\r\nSELECT num_violated_rows, CASE WHEN denominator.num_rows = 0 THEN 0 ELSE 1.0*num_violated_rows/denominator.num_rows END AS pct_violated_rows, \r\n  denominator.num_rows as num_denominator_rows\r\nFROM\r\n(\r\n  select num_violated_rows from\r\n  (\r\n    select\r\n      case when count_big(\"observation_id\") = 0 then 0\r\n      else 0\r\n    end as num_violated_rows\r\n    from cdm_ibm_mdcd_v993.dbo.OBSERVATION cdmTable\r\n  ) violated_rows\r\n) violated_row_count,\r\n( \r\n\tSELECT 1 as num_rows\r\n) denominator\r\n;","CHECK_NAME":"cdmField","CHECK_LEVEL":"FIELD","CHECK_DESCRIPTION":"A yes or no value indicating if all fields are present in the OBSERVATION table as expected based on the specification. ","CDM_TABLE_NAME":"OBSERVATION","CDM_FIELD_NAME":"observation_id","SQL_FILE":"field_cdm_field.sql","CATEGORY":"Conformance","SUBCATEGORY":"Relational","CONTEXT":"Verification","checkId":160,"FAILED":0,"_row":"2.148"},{"NUM_VIOLATED_ROWS":0,"PCT_VIOLATED_ROWS":0,"NUM_DENOMINATOR_ROWS":1,"EXECUTION_TIME":"0.063995 secs","QUERY_TEXT":"\r\n/*********\r\nFIELD LEVEL check:\r\nCDM_FIELD - verify the field exists\r\n\r\nParameters used in this template:\r\ncdmDatabaseSchema = cdm_ibm_mdcd_v993.dbo\r\ncdmTableName = OBSERVATION\r\ncdmFieldName = person_id\r\n\r\n**********/\r\n\r\n\r\nSELECT num_violated_rows, CASE WHEN denominator.num_rows = 0 THEN 0 ELSE 1.0*num_violated_rows/denominator.num_rows END AS pct_violated_rows, \r\n  denominator.num_rows as num_denominator_rows\r\nFROM\r\n(\r\n  select num_violated_rows from\r\n  (\r\n    select\r\n      case when count_big(\"person_id\") = 0 then 0\r\n      else 0\r\n    end as num_violated_rows\r\n    from cdm_ibm_mdcd_v993.dbo.OBSERVATION cdmTable\r\n  ) violated_rows\r\n) violated_row_count,\r\n( \r\n\tSELECT 1 as num_rows\r\n) denominator\r\n;","CHECK_NAME":"cdmField","CHECK_LEVEL":"FIELD","CHECK_DESCRIPTION":"A yes or no value indicating if all fields are present in the OBSERVATION table as expected based on the specification. ","CDM_TABLE_NAME":"OBSERVATION","CDM_FIELD_NAME":"person_id","SQL_FILE":"field_cdm_field.sql","CATEGORY":"Conformance","SUBCATEGORY":"Relational","CONTEXT":"Verification","checkId":161,"FAILED":0,"_row":"2.149"},{"NUM_VIOLATED_ROWS":0,"PCT_VIOLATED_ROWS":0,"NUM_DENOMINATOR_ROWS":1,"EXECUTION_TIME":"0.073994 secs","QUERY_TEXT":"\r\n/*********\r\nFIELD LEVEL check:\r\nCDM_FIELD - verify the field exists\r\n\r\nParameters used in this template:\r\ncdmDatabaseSchema = cdm_ibm_mdcd_v993.dbo\r\ncdmTableName = OBSERVATION\r\ncdmFieldName = observation_concept_id\r\n\r\n**********/\r\n\r\n\r\nSELECT num_violated_rows, CASE WHEN denominator.num_rows = 0 THEN 0 ELSE 1.0*num_violated_rows/denominator.num_rows END AS pct_violated_rows, \r\n  denominator.num_rows as num_denominator_rows\r\nFROM\r\n(\r\n  select num_violated_rows from\r\n  (\r\n    select\r\n      case when count_big(\"observation_concept_id\") = 0 then 0\r\n      else 0\r\n    end as num_violated_rows\r\n    from cdm_ibm_mdcd_v993.dbo.OBSERVATION cdmTable\r\n  ) violated_rows\r\n) violated_row_count,\r\n( \r\n\tSELECT 1 as num_rows\r\n) denominator\r\n;","CHECK_NAME":"cdmField","CHECK_LEVEL":"FIELD","CHECK_DESCRIPTION":"A yes or no value indicating if all fields are present in the OBSERVATION table as expected based on the specification. ","CDM_TABLE_NAME":"OBSERVATION","CDM_FIELD_NAME":"observation_concept_id","SQL_FILE":"field_cdm_field.sql","CATEGORY":"Conformance","SUBCATEGORY":"Relational","CONTEXT":"Verification","checkId":162,"FAILED":0,"_row":"2.150"},{"NUM_VIOLATED_ROWS":0,"PCT_VIOLATED_ROWS":0,"NUM_DENOMINATOR_ROWS":1,"EXECUTION_TIME":"0.067997 secs","QUERY_TEXT":"\r\n/*********\r\nFIELD LEVEL check:\r\nCDM_FIELD - verify the field exists\r\n\r\nParameters used in this template:\r\ncdmDatabaseSchema = cdm_ibm_mdcd_v993.dbo\r\ncdmTableName = OBSERVATION\r\ncdmFieldName = observation_date\r\n\r\n**********/\r\n\r\n\r\nSELECT num_violated_rows, CASE WHEN denominator.num_rows = 0 THEN 0 ELSE 1.0*num_violated_rows/denominator.num_rows END AS pct_violated_rows, \r\n  denominator.num_rows as num_denominator_rows\r\nFROM\r\n(\r\n  select num_violated_rows from\r\n  (\r\n    select\r\n      case when count_big(\"observation_date\") = 0 then 0\r\n      else 0\r\n    end as num_violated_rows\r\n    from cdm_ibm_mdcd_v993.dbo.OBSERVATION cdmTable\r\n  ) violated_rows\r\n) violated_row_count,\r\n( \r\n\tSELECT 1 as num_rows\r\n) denominator\r\n;","CHECK_NAME":"cdmField","CHECK_LEVEL":"FIELD","CHECK_DESCRIPTION":"A yes or no value indicating if all fields are present in the OBSERVATION table as expected based on the specification. ","CDM_TABLE_NAME":"OBSERVATION","CDM_FIELD_NAME":"observation_date","SQL_FILE":"field_cdm_field.sql","CATEGORY":"Conformance","SUBCATEGORY":"Relational","CONTEXT":"Verification","checkId":163,"FAILED":0,"_row":"2.151"},{"NUM_VIOLATED_ROWS":0,"PCT_VIOLATED_ROWS":0,"NUM_DENOMINATOR_ROWS":1,"EXECUTION_TIME":"0.064997 secs","QUERY_TEXT":"\r\n/*********\r\nFIELD LEVEL check:\r\nCDM_FIELD - verify the field exists\r\n\r\nParameters used in this template:\r\ncdmDatabaseSchema = cdm_ibm_mdcd_v993.dbo\r\ncdmTableName = OBSERVATION\r\ncdmFieldName = observation_datetime\r\n\r\n**********/\r\n\r\n\r\nSELECT num_violated_rows, CASE WHEN denominator.num_rows = 0 THEN 0 ELSE 1.0*num_violated_rows/denominator.num_rows END AS pct_violated_rows, \r\n  denominator.num_rows as num_denominator_rows\r\nFROM\r\n(\r\n  select num_violated_rows from\r\n  (\r\n    select\r\n      case when count_big(\"observation_datetime\") = 0 then 0\r\n      else 0\r\n    end as num_violated_rows\r\n    from cdm_ibm_mdcd_v993.dbo.OBSERVATION cdmTable\r\n  ) violated_rows\r\n) violated_row_count,\r\n( \r\n\tSELECT 1 as num_rows\r\n) denominator\r\n;","CHECK_NAME":"cdmField","CHECK_LEVEL":"FIELD","CHECK_DESCRIPTION":"A yes or no value indicating if all fields are present in the OBSERVATION table as expected based on the specification. ","CDM_TABLE_NAME":"OBSERVATION","CDM_FIELD_NAME":"observation_datetime","SQL_FILE":"field_cdm_field.sql","CATEGORY":"Conformance","SUBCATEGORY":"Relational","CONTEXT":"Verification","checkId":164,"FAILED":0,"_row":"2.152"},{"NUM_VIOLATED_ROWS":0,"PCT_VIOLATED_ROWS":0,"NUM_DENOMINATOR_ROWS":1,"EXECUTION_TIME":"0.064997 secs","QUERY_TEXT":"\r\n/*********\r\nFIELD LEVEL check:\r\nCDM_FIELD - verify the field exists\r\n\r\nParameters used in this template:\r\ncdmDatabaseSchema = cdm_ibm_mdcd_v993.dbo\r\ncdmTableName = OBSERVATION\r\ncdmFieldName = observation_type_concept_id\r\n\r\n**********/\r\n\r\n\r\nSELECT num_violated_rows, CASE WHEN denominator.num_rows = 0 THEN 0 ELSE 1.0*num_violated_rows/denominator.num_rows END AS pct_violated_rows, \r\n  denominator.num_rows as num_denominator_rows\r\nFROM\r\n(\r\n  select num_violated_rows from\r\n  (\r\n    select\r\n      case when count_big(\"observation_type_concept_id\") = 0 then 0\r\n      else 0\r\n    end as num_violated_rows\r\n    from cdm_ibm_mdcd_v993.dbo.OBSERVATION cdmTable\r\n  ) violated_rows\r\n) violated_row_count,\r\n( \r\n\tSELECT 1 as num_rows\r\n) denominator\r\n;","CHECK_NAME":"cdmField","CHECK_LEVEL":"FIELD","CHECK_DESCRIPTION":"A yes or no value indicating if all fields are present in the OBSERVATION table as expected based on the specification. ","CDM_TABLE_NAME":"OBSERVATION","CDM_FIELD_NAME":"observation_type_concept_id","SQL_FILE":"field_cdm_field.sql","CATEGORY":"Conformance","SUBCATEGORY":"Relational","CONTEXT":"Verification","checkId":165,"FAILED":0,"_row":"2.153"},{"NUM_VIOLATED_ROWS":0,"PCT_VIOLATED_ROWS":0,"NUM_DENOMINATOR_ROWS":1,"EXECUTION_TIME":"0.065003 secs","QUERY_TEXT":"\r\n/*********\r\nFIELD LEVEL check:\r\nCDM_FIELD - verify the field exists\r\n\r\nParameters used in this template:\r\ncdmDatabaseSchema = cdm_ibm_mdcd_v993.dbo\r\ncdmTableName = OBSERVATION\r\ncdmFieldName = value_as_number\r\n\r\n**********/\r\n\r\n\r\nSELECT num_violated_rows, CASE WHEN denominator.num_rows = 0 THEN 0 ELSE 1.0*num_violated_rows/denominator.num_rows END AS pct_violated_rows, \r\n  denominator.num_rows as num_denominator_rows\r\nFROM\r\n(\r\n  select num_violated_rows from\r\n  (\r\n    select\r\n      case when count_big(\"value_as_number\") = 0 then 0\r\n      else 0\r\n    end as num_violated_rows\r\n    from cdm_ibm_mdcd_v993.dbo.OBSERVATION cdmTable\r\n  ) violated_rows\r\n) violated_row_count,\r\n( \r\n\tSELECT 1 as num_rows\r\n) denominator\r\n;","CHECK_NAME":"cdmField","CHECK_LEVEL":"FIELD","CHECK_DESCRIPTION":"A yes or no value indicating if all fields are present in the OBSERVATION table as expected based on the specification. ","CDM_TABLE_NAME":"OBSERVATION","CDM_FIELD_NAME":"value_as_number","SQL_FILE":"field_cdm_field.sql","CATEGORY":"Conformance","SUBCATEGORY":"Relational","CONTEXT":"Verification","checkId":166,"FAILED":0,"_row":"2.154"},{"NUM_VIOLATED_ROWS":0,"PCT_VIOLATED_ROWS":0,"NUM_DENOMINATOR_ROWS":1,"EXECUTION_TIME":"0.063997 secs","QUERY_TEXT":"\r\n/*********\r\nFIELD LEVEL check:\r\nCDM_FIELD - verify the field exists\r\n\r\nParameters used in this template:\r\ncdmDatabaseSchema = cdm_ibm_mdcd_v993.dbo\r\ncdmTableName = OBSERVATION\r\ncdmFieldName = value_as_string\r\n\r\n**********/\r\n\r\n\r\nSELECT num_violated_rows, CASE WHEN denominator.num_rows = 0 THEN 0 ELSE 1.0*num_violated_rows/denominator.num_rows END AS pct_violated_rows, \r\n  denominator.num_rows as num_denominator_rows\r\nFROM\r\n(\r\n  select num_violated_rows from\r\n  (\r\n    select\r\n      case when count_big(\"value_as_string\") = 0 then 0\r\n      else 0\r\n    end as num_violated_rows\r\n    from cdm_ibm_mdcd_v993.dbo.OBSERVATION cdmTable\r\n  ) violated_rows\r\n) violated_row_count,\r\n( \r\n\tSELECT 1 as num_rows\r\n) denominator\r\n;","CHECK_NAME":"cdmField","CHECK_LEVEL":"FIELD","CHECK_DESCRIPTION":"A yes or no value indicating if all fields are present in the OBSERVATION table as expected based on the specification. ","CDM_TABLE_NAME":"OBSERVATION","CDM_FIELD_NAME":"value_as_string","SQL_FILE":"field_cdm_field.sql","CATEGORY":"Conformance","SUBCATEGORY":"Relational","CONTEXT":"Verification","checkId":167,"FAILED":0,"_row":"2.155"},{"NUM_VIOLATED_ROWS":0,"PCT_VIOLATED_ROWS":0,"NUM_DENOMINATOR_ROWS":1,"EXECUTION_TIME":"0.067957 secs","QUERY_TEXT":"\r\n/*********\r\nFIELD LEVEL check:\r\nCDM_FIELD - verify the field exists\r\n\r\nParameters used in this template:\r\ncdmDatabaseSchema = cdm_ibm_mdcd_v993.dbo\r\ncdmTableName = OBSERVATION\r\ncdmFieldName = value_as_concept_id\r\n\r\n**********/\r\n\r\n\r\nSELECT num_violated_rows, CASE WHEN denominator.num_rows = 0 THEN 0 ELSE 1.0*num_violated_rows/denominator.num_rows END AS pct_violated_rows, \r\n  denominator.num_rows as num_denominator_rows\r\nFROM\r\n(\r\n  select num_violated_rows from\r\n  (\r\n    select\r\n      case when count_big(\"value_as_concept_id\") = 0 then 0\r\n      else 0\r\n    end as num_violated_rows\r\n    from cdm_ibm_mdcd_v993.dbo.OBSERVATION cdmTable\r\n  ) violated_rows\r\n) violated_row_count,\r\n( \r\n\tSELECT 1 as num_rows\r\n) denominator\r\n;","CHECK_NAME":"cdmField","CHECK_LEVEL":"FIELD","CHECK_DESCRIPTION":"A yes or no value indicating if all fields are present in the OBSERVATION table as expected based on the specification. ","CDM_TABLE_NAME":"OBSERVATION","CDM_FIELD_NAME":"value_as_concept_id","SQL_FILE":"field_cdm_field.sql","CATEGORY":"Conformance","SUBCATEGORY":"Relational","CONTEXT":"Verification","checkId":168,"FAILED":0,"_row":"2.156"},{"NUM_VIOLATED_ROWS":0,"PCT_VIOLATED_ROWS":0,"NUM_DENOMINATOR_ROWS":1,"EXECUTION_TIME":"0.064992 secs","QUERY_TEXT":"\r\n/*********\r\nFIELD LEVEL check:\r\nCDM_FIELD - verify the field exists\r\n\r\nParameters used in this template:\r\ncdmDatabaseSchema = cdm_ibm_mdcd_v993.dbo\r\ncdmTableName = OBSERVATION\r\ncdmFieldName = qualifier_concept_id\r\n\r\n**********/\r\n\r\n\r\nSELECT num_violated_rows, CASE WHEN denominator.num_rows = 0 THEN 0 ELSE 1.0*num_violated_rows/denominator.num_rows END AS pct_violated_rows, \r\n  denominator.num_rows as num_denominator_rows\r\nFROM\r\n(\r\n  select num_violated_rows from\r\n  (\r\n    select\r\n      case when count_big(\"qualifier_concept_id\") = 0 then 0\r\n      else 0\r\n    end as num_violated_rows\r\n    from cdm_ibm_mdcd_v993.dbo.OBSERVATION cdmTable\r\n  ) violated_rows\r\n) violated_row_count,\r\n( \r\n\tSELECT 1 as num_rows\r\n) denominator\r\n;","CHECK_NAME":"cdmField","CHECK_LEVEL":"FIELD","CHECK_DESCRIPTION":"A yes or no value indicating if all fields are present in the OBSERVATION table as expected based on the specification. ","CDM_TABLE_NAME":"OBSERVATION","CDM_FIELD_NAME":"qualifier_concept_id","SQL_FILE":"field_cdm_field.sql","CATEGORY":"Conformance","SUBCATEGORY":"Relational","CONTEXT":"Verification","checkId":169,"FAILED":0,"_row":"2.157"},{"NUM_VIOLATED_ROWS":0,"PCT_VIOLATED_ROWS":0,"NUM_DENOMINATOR_ROWS":1,"EXECUTION_TIME":"0.063993 secs","QUERY_TEXT":"\r\n/*********\r\nFIELD LEVEL check:\r\nCDM_FIELD - verify the field exists\r\n\r\nParameters used in this template:\r\ncdmDatabaseSchema = cdm_ibm_mdcd_v993.dbo\r\ncdmTableName = OBSERVATION\r\ncdmFieldName = unit_concept_id\r\n\r\n**********/\r\n\r\n\r\nSELECT num_violated_rows, CASE WHEN denominator.num_rows = 0 THEN 0 ELSE 1.0*num_violated_rows/denominator.num_rows END AS pct_violated_rows, \r\n  denominator.num_rows as num_denominator_rows\r\nFROM\r\n(\r\n  select num_violated_rows from\r\n  (\r\n    select\r\n      case when count_big(\"unit_concept_id\") = 0 then 0\r\n      else 0\r\n    end as num_violated_rows\r\n    from cdm_ibm_mdcd_v993.dbo.OBSERVATION cdmTable\r\n  ) violated_rows\r\n) violated_row_count,\r\n( \r\n\tSELECT 1 as num_rows\r\n) denominator\r\n;","CHECK_NAME":"cdmField","CHECK_LEVEL":"FIELD","CHECK_DESCRIPTION":"A yes or no value indicating if all fields are present in the OBSERVATION table as expected based on the specification. ","CDM_TABLE_NAME":"OBSERVATION","CDM_FIELD_NAME":"unit_concept_id","SQL_FILE":"field_cdm_field.sql","CATEGORY":"Conformance","SUBCATEGORY":"Relational","CONTEXT":"Verification","checkId":170,"FAILED":0,"_row":"2.158"},{"NUM_VIOLATED_ROWS":0,"PCT_VIOLATED_ROWS":0,"NUM_DENOMINATOR_ROWS":1,"EXECUTION_TIME":"0.072994 secs","QUERY_TEXT":"\r\n/*********\r\nFIELD LEVEL check:\r\nCDM_FIELD - verify the field exists\r\n\r\nParameters used in this template:\r\ncdmDatabaseSchema = cdm_ibm_mdcd_v993.dbo\r\ncdmTableName = OBSERVATION\r\ncdmFieldName = provider_id\r\n\r\n**********/\r\n\r\n\r\nSELECT num_violated_rows, CASE WHEN denominator.num_rows = 0 THEN 0 ELSE 1.0*num_violated_rows/denominator.num_rows END AS pct_violated_rows, \r\n  denominator.num_rows as num_denominator_rows\r\nFROM\r\n(\r\n  select num_violated_rows from\r\n  (\r\n    select\r\n      case when count_big(\"provider_id\") = 0 then 0\r\n      else 0\r\n    end as num_violated_rows\r\n    from cdm_ibm_mdcd_v993.dbo.OBSERVATION cdmTable\r\n  ) violated_rows\r\n) violated_row_count,\r\n( \r\n\tSELECT 1 as num_rows\r\n) denominator\r\n;","CHECK_NAME":"cdmField","CHECK_LEVEL":"FIELD","CHECK_DESCRIPTION":"A yes or no value indicating if all fields are present in the OBSERVATION table as expected based on the specification. ","CDM_TABLE_NAME":"OBSERVATION","CDM_FIELD_NAME":"provider_id","SQL_FILE":"field_cdm_field.sql","CATEGORY":"Conformance","SUBCATEGORY":"Relational","CONTEXT":"Verification","checkId":171,"FAILED":0,"_row":"2.159"},{"NUM_VIOLATED_ROWS":0,"PCT_VIOLATED_ROWS":0,"NUM_DENOMINATOR_ROWS":1,"EXECUTION_TIME":"0.064004 secs","QUERY_TEXT":"\r\n/*********\r\nFIELD LEVEL check:\r\nCDM_FIELD - verify the field exists\r\n\r\nParameters used in this template:\r\ncdmDatabaseSchema = cdm_ibm_mdcd_v993.dbo\r\ncdmTableName = OBSERVATION\r\ncdmFieldName = visit_occurrence_id\r\n\r\n**********/\r\n\r\n\r\nSELECT num_violated_rows, CASE WHEN denominator.num_rows = 0 THEN 0 ELSE 1.0*num_violated_rows/denominator.num_rows END AS pct_violated_rows, \r\n  denominator.num_rows as num_denominator_rows\r\nFROM\r\n(\r\n  select num_violated_rows from\r\n  (\r\n    select\r\n      case when count_big(\"visit_occurrence_id\") = 0 then 0\r\n      else 0\r\n    end as num_violated_rows\r\n    from cdm_ibm_mdcd_v993.dbo.OBSERVATION cdmTable\r\n  ) violated_rows\r\n) violated_row_count,\r\n( \r\n\tSELECT 1 as num_rows\r\n) denominator\r\n;","CHECK_NAME":"cdmField","CHECK_LEVEL":"FIELD","CHECK_DESCRIPTION":"A yes or no value indicating if all fields are present in the OBSERVATION table as expected based on the specification. ","CDM_TABLE_NAME":"OBSERVATION","CDM_FIELD_NAME":"visit_occurrence_id","SQL_FILE":"field_cdm_field.sql","CATEGORY":"Conformance","SUBCATEGORY":"Relational","CONTEXT":"Verification","checkId":172,"FAILED":0,"_row":"2.160"},{"NUM_VIOLATED_ROWS":0,"PCT_VIOLATED_ROWS":0,"NUM_DENOMINATOR_ROWS":1,"EXECUTION_TIME":"0.067004 secs","QUERY_TEXT":"\r\n/*********\r\nFIELD LEVEL check:\r\nCDM_FIELD - verify the field exists\r\n\r\nParameters used in this template:\r\ncdmDatabaseSchema = cdm_ibm_mdcd_v993.dbo\r\ncdmTableName = OBSERVATION\r\ncdmFieldName = visit_detail_id\r\n\r\n**********/\r\n\r\n\r\nSELECT num_violated_rows, CASE WHEN denominator.num_rows = 0 THEN 0 ELSE 1.0*num_violated_rows/denominator.num_rows END AS pct_violated_rows, \r\n  denominator.num_rows as num_denominator_rows\r\nFROM\r\n(\r\n  select num_violated_rows from\r\n  (\r\n    select\r\n      case when count_big(\"visit_detail_id\") = 0 then 0\r\n      else 0\r\n    end as num_violated_rows\r\n    from cdm_ibm_mdcd_v993.dbo.OBSERVATION cdmTable\r\n  ) violated_rows\r\n) violated_row_count,\r\n( \r\n\tSELECT 1 as num_rows\r\n) denominator\r\n;","CHECK_NAME":"cdmField","CHECK_LEVEL":"FIELD","CHECK_DESCRIPTION":"A yes or no value indicating if all fields are present in the OBSERVATION table as expected based on the specification. ","CDM_TABLE_NAME":"OBSERVATION","CDM_FIELD_NAME":"visit_detail_id","SQL_FILE":"field_cdm_field.sql","CATEGORY":"Conformance","SUBCATEGORY":"Relational","CONTEXT":"Verification","checkId":173,"FAILED":0,"_row":"2.161"},{"NUM_VIOLATED_ROWS":0,"PCT_VIOLATED_ROWS":0,"NUM_DENOMINATOR_ROWS":1,"EXECUTION_TIME":"0.064992 secs","QUERY_TEXT":"\r\n/*********\r\nFIELD LEVEL check:\r\nCDM_FIELD - verify the field exists\r\n\r\nParameters used in this template:\r\ncdmDatabaseSchema = cdm_ibm_mdcd_v993.dbo\r\ncdmTableName = OBSERVATION\r\ncdmFieldName = observation_source_value\r\n\r\n**********/\r\n\r\n\r\nSELECT num_violated_rows, CASE WHEN denominator.num_rows = 0 THEN 0 ELSE 1.0*num_violated_rows/denominator.num_rows END AS pct_violated_rows, \r\n  denominator.num_rows as num_denominator_rows\r\nFROM\r\n(\r\n  select num_violated_rows from\r\n  (\r\n    select\r\n      case when count_big(\"observation_source_value\") = 0 then 0\r\n      else 0\r\n    end as num_violated_rows\r\n    from cdm_ibm_mdcd_v993.dbo.OBSERVATION cdmTable\r\n  ) violated_rows\r\n) violated_row_count,\r\n( \r\n\tSELECT 1 as num_rows\r\n) denominator\r\n;","CHECK_NAME":"cdmField","CHECK_LEVEL":"FIELD","CHECK_DESCRIPTION":"A yes or no value indicating if all fields are present in the OBSERVATION table as expected based on the specification. ","CDM_TABLE_NAME":"OBSERVATION","CDM_FIELD_NAME":"observation_source_value","SQL_FILE":"field_cdm_field.sql","CATEGORY":"Conformance","SUBCATEGORY":"Relational","CONTEXT":"Verification","checkId":174,"FAILED":0,"_row":"2.162"},{"NUM_VIOLATED_ROWS":0,"PCT_VIOLATED_ROWS":0,"NUM_DENOMINATOR_ROWS":1,"EXECUTION_TIME":"0.065997 secs","QUERY_TEXT":"\r\n/*********\r\nFIELD LEVEL check:\r\nCDM_FIELD - verify the field exists\r\n\r\nParameters used in this template:\r\ncdmDatabaseSchema = cdm_ibm_mdcd_v993.dbo\r\ncdmTableName = OBSERVATION\r\ncdmFieldName = observation_source_concept_id\r\n\r\n**********/\r\n\r\n\r\nSELECT num_violated_rows, CASE WHEN denominator.num_rows = 0 THEN 0 ELSE 1.0*num_violated_rows/denominator.num_rows END AS pct_violated_rows, \r\n  denominator.num_rows as num_denominator_rows\r\nFROM\r\n(\r\n  select num_violated_rows from\r\n  (\r\n    select\r\n      case when count_big(\"observation_source_concept_id\") = 0 then 0\r\n      else 0\r\n    end as num_violated_rows\r\n    from cdm_ibm_mdcd_v993.dbo.OBSERVATION cdmTable\r\n  ) violated_rows\r\n) violated_row_count,\r\n( \r\n\tSELECT 1 as num_rows\r\n) denominator\r\n;","CHECK_NAME":"cdmField","CHECK_LEVEL":"FIELD","CHECK_DESCRIPTION":"A yes or no value indicating if all fields are present in the OBSERVATION table as expected based on the specification. ","CDM_TABLE_NAME":"OBSERVATION","CDM_FIELD_NAME":"observation_source_concept_id","SQL_FILE":"field_cdm_field.sql","CATEGORY":"Conformance","SUBCATEGORY":"Relational","CONTEXT":"Verification","checkId":175,"FAILED":0,"_row":"2.163"},{"NUM_VIOLATED_ROWS":0,"PCT_VIOLATED_ROWS":0,"NUM_DENOMINATOR_ROWS":1,"EXECUTION_TIME":"0.062996 secs","QUERY_TEXT":"\r\n/*********\r\nFIELD LEVEL check:\r\nCDM_FIELD - verify the field exists\r\n\r\nParameters used in this template:\r\ncdmDatabaseSchema = cdm_ibm_mdcd_v993.dbo\r\ncdmTableName = OBSERVATION\r\ncdmFieldName = unit_source_value\r\n\r\n**********/\r\n\r\n\r\nSELECT num_violated_rows, CASE WHEN denominator.num_rows = 0 THEN 0 ELSE 1.0*num_violated_rows/denominator.num_rows END AS pct_violated_rows, \r\n  denominator.num_rows as num_denominator_rows\r\nFROM\r\n(\r\n  select num_violated_rows from\r\n  (\r\n    select\r\n      case when count_big(\"unit_source_value\") = 0 then 0\r\n      else 0\r\n    end as num_violated_rows\r\n    from cdm_ibm_mdcd_v993.dbo.OBSERVATION cdmTable\r\n  ) violated_rows\r\n) violated_row_count,\r\n( \r\n\tSELECT 1 as num_rows\r\n) denominator\r\n;","CHECK_NAME":"cdmField","CHECK_LEVEL":"FIELD","CHECK_DESCRIPTION":"A yes or no value indicating if all fields are present in the OBSERVATION table as expected based on the specification. ","CDM_TABLE_NAME":"OBSERVATION","CDM_FIELD_NAME":"unit_source_value","SQL_FILE":"field_cdm_field.sql","CATEGORY":"Conformance","SUBCATEGORY":"Relational","CONTEXT":"Verification","checkId":176,"FAILED":0,"_row":"2.164"},{"NUM_VIOLATED_ROWS":0,"PCT_VIOLATED_ROWS":0,"NUM_DENOMINATOR_ROWS":1,"EXECUTION_TIME":"0.063001 secs","QUERY_TEXT":"\r\n/*********\r\nFIELD LEVEL check:\r\nCDM_FIELD - verify the field exists\r\n\r\nParameters used in this template:\r\ncdmDatabaseSchema = cdm_ibm_mdcd_v993.dbo\r\ncdmTableName = OBSERVATION\r\ncdmFieldName = qualifier_source_value\r\n\r\n**********/\r\n\r\n\r\nSELECT num_violated_rows, CASE WHEN denominator.num_rows = 0 THEN 0 ELSE 1.0*num_violated_rows/denominator.num_rows END AS pct_violated_rows, \r\n  denominator.num_rows as num_denominator_rows\r\nFROM\r\n(\r\n  select num_violated_rows from\r\n  (\r\n    select\r\n      case when count_big(\"qualifier_source_value\") = 0 then 0\r\n      else 0\r\n    end as num_violated_rows\r\n    from cdm_ibm_mdcd_v993.dbo.OBSERVATION cdmTable\r\n  ) violated_rows\r\n) violated_row_count,\r\n( \r\n\tSELECT 1 as num_rows\r\n) denominator\r\n;","CHECK_NAME":"cdmField","CHECK_LEVEL":"FIELD","CHECK_DESCRIPTION":"A yes or no value indicating if all fields are present in the OBSERVATION table as expected based on the specification. ","CDM_TABLE_NAME":"OBSERVATION","CDM_FIELD_NAME":"qualifier_source_value","SQL_FILE":"field_cdm_field.sql","CATEGORY":"Conformance","SUBCATEGORY":"Relational","CONTEXT":"Verification","checkId":177,"FAILED":0,"_row":"2.165"},{"NUM_VIOLATED_ROWS":0,"PCT_VIOLATED_ROWS":0,"NUM_DENOMINATOR_ROWS":1,"EXECUTION_TIME":"0.067997 secs","QUERY_TEXT":"\r\n/*********\r\nFIELD LEVEL check:\r\nCDM_FIELD - verify the field exists\r\n\r\nParameters used in this template:\r\ncdmDatabaseSchema = cdm_ibm_mdcd_v993.dbo\r\ncdmTableName = FACT_RELATIONSHIP\r\ncdmFieldName = domain_concept_id_1\r\n\r\n**********/\r\n\r\n\r\nSELECT num_violated_rows, CASE WHEN denominator.num_rows = 0 THEN 0 ELSE 1.0*num_violated_rows/denominator.num_rows END AS pct_violated_rows, \r\n  denominator.num_rows as num_denominator_rows\r\nFROM\r\n(\r\n  select num_violated_rows from\r\n  (\r\n    select\r\n      case when count_big(\"domain_concept_id_1\") = 0 then 0\r\n      else 0\r\n    end as num_violated_rows\r\n    from cdm_ibm_mdcd_v993.dbo.FACT_RELATIONSHIP cdmTable\r\n  ) violated_rows\r\n) violated_row_count,\r\n( \r\n\tSELECT 1 as num_rows\r\n) denominator\r\n;","CHECK_NAME":"cdmField","CHECK_LEVEL":"FIELD","CHECK_DESCRIPTION":"A yes or no value indicating if all fields are present in the FACT_RELATIONSHIP table as expected based on the specification. ","CDM_TABLE_NAME":"FACT_RELATIONSHIP","CDM_FIELD_NAME":"domain_concept_id_1","SQL_FILE":"field_cdm_field.sql","CATEGORY":"Conformance","SUBCATEGORY":"Relational","CONTEXT":"Verification","checkId":178,"FAILED":0,"_row":"2.166"},{"NUM_VIOLATED_ROWS":0,"PCT_VIOLATED_ROWS":0,"NUM_DENOMINATOR_ROWS":1,"EXECUTION_TIME":"0.066998 secs","QUERY_TEXT":"\r\n/*********\r\nFIELD LEVEL check:\r\nCDM_FIELD - verify the field exists\r\n\r\nParameters used in this template:\r\ncdmDatabaseSchema = cdm_ibm_mdcd_v993.dbo\r\ncdmTableName = FACT_RELATIONSHIP\r\ncdmFieldName = fact_id_1\r\n\r\n**********/\r\n\r\n\r\nSELECT num_violated_rows, CASE WHEN denominator.num_rows = 0 THEN 0 ELSE 1.0*num_violated_rows/denominator.num_rows END AS pct_violated_rows, \r\n  denominator.num_rows as num_denominator_rows\r\nFROM\r\n(\r\n  select num_violated_rows from\r\n  (\r\n    select\r\n      case when count_big(\"fact_id_1\") = 0 then 0\r\n      else 0\r\n    end as num_violated_rows\r\n    from cdm_ibm_mdcd_v993.dbo.FACT_RELATIONSHIP cdmTable\r\n  ) violated_rows\r\n) violated_row_count,\r\n( \r\n\tSELECT 1 as num_rows\r\n) denominator\r\n;","CHECK_NAME":"cdmField","CHECK_LEVEL":"FIELD","CHECK_DESCRIPTION":"A yes or no value indicating if all fields are present in the FACT_RELATIONSHIP table as expected based on the specification. ","CDM_TABLE_NAME":"FACT_RELATIONSHIP","CDM_FIELD_NAME":"fact_id_1","SQL_FILE":"field_cdm_field.sql","CATEGORY":"Conformance","SUBCATEGORY":"Relational","CONTEXT":"Verification","checkId":179,"FAILED":0,"_row":"2.167"},{"NUM_VIOLATED_ROWS":0,"PCT_VIOLATED_ROWS":0,"NUM_DENOMINATOR_ROWS":1,"EXECUTION_TIME":"0.064998 secs","QUERY_TEXT":"\r\n/*********\r\nFIELD LEVEL check:\r\nCDM_FIELD - verify the field exists\r\n\r\nParameters used in this template:\r\ncdmDatabaseSchema = cdm_ibm_mdcd_v993.dbo\r\ncdmTableName = FACT_RELATIONSHIP\r\ncdmFieldName = domain_concept_id_2\r\n\r\n**********/\r\n\r\n\r\nSELECT num_violated_rows, CASE WHEN denominator.num_rows = 0 THEN 0 ELSE 1.0*num_violated_rows/denominator.num_rows END AS pct_violated_rows, \r\n  denominator.num_rows as num_denominator_rows\r\nFROM\r\n(\r\n  select num_violated_rows from\r\n  (\r\n    select\r\n      case when count_big(\"domain_concept_id_2\") = 0 then 0\r\n      else 0\r\n    end as num_violated_rows\r\n    from cdm_ibm_mdcd_v993.dbo.FACT_RELATIONSHIP cdmTable\r\n  ) violated_rows\r\n) violated_row_count,\r\n( \r\n\tSELECT 1 as num_rows\r\n) denominator\r\n;","CHECK_NAME":"cdmField","CHECK_LEVEL":"FIELD","CHECK_DESCRIPTION":"A yes or no value indicating if all fields are present in the FACT_RELATIONSHIP table as expected based on the specification. ","CDM_TABLE_NAME":"FACT_RELATIONSHIP","CDM_FIELD_NAME":"domain_concept_id_2","SQL_FILE":"field_cdm_field.sql","CATEGORY":"Conformance","SUBCATEGORY":"Relational","CONTEXT":"Verification","checkId":180,"FAILED":0,"_row":"2.168"},{"NUM_VIOLATED_ROWS":0,"PCT_VIOLATED_ROWS":0,"NUM_DENOMINATOR_ROWS":1,"EXECUTION_TIME":"0.065983 secs","QUERY_TEXT":"\r\n/*********\r\nFIELD LEVEL check:\r\nCDM_FIELD - verify the field exists\r\n\r\nParameters used in this template:\r\ncdmDatabaseSchema = cdm_ibm_mdcd_v993.dbo\r\ncdmTableName = FACT_RELATIONSHIP\r\ncdmFieldName = fact_id_2\r\n\r\n**********/\r\n\r\n\r\nSELECT num_violated_rows, CASE WHEN denominator.num_rows = 0 THEN 0 ELSE 1.0*num_violated_rows/denominator.num_rows END AS pct_violated_rows, \r\n  denominator.num_rows as num_denominator_rows\r\nFROM\r\n(\r\n  select num_violated_rows from\r\n  (\r\n    select\r\n      case when count_big(\"fact_id_2\") = 0 then 0\r\n      else 0\r\n    end as num_violated_rows\r\n    from cdm_ibm_mdcd_v993.dbo.FACT_RELATIONSHIP cdmTable\r\n  ) violated_rows\r\n) violated_row_count,\r\n( \r\n\tSELECT 1 as num_rows\r\n) denominator\r\n;","CHECK_NAME":"cdmField","CHECK_LEVEL":"FIELD","CHECK_DESCRIPTION":"A yes or no value indicating if all fields are present in the FACT_RELATIONSHIP table as expected based on the specification. ","CDM_TABLE_NAME":"FACT_RELATIONSHIP","CDM_FIELD_NAME":"fact_id_2","SQL_FILE":"field_cdm_field.sql","CATEGORY":"Conformance","SUBCATEGORY":"Relational","CONTEXT":"Verification","checkId":181,"FAILED":0,"_row":"2.169"},{"NUM_VIOLATED_ROWS":0,"PCT_VIOLATED_ROWS":0,"NUM_DENOMINATOR_ROWS":1,"EXECUTION_TIME":"0.072995 secs","QUERY_TEXT":"\r\n/*********\r\nFIELD LEVEL check:\r\nCDM_FIELD - verify the field exists\r\n\r\nParameters used in this template:\r\ncdmDatabaseSchema = cdm_ibm_mdcd_v993.dbo\r\ncdmTableName = FACT_RELATIONSHIP\r\ncdmFieldName = relationship_concept_id\r\n\r\n**********/\r\n\r\n\r\nSELECT num_violated_rows, CASE WHEN denominator.num_rows = 0 THEN 0 ELSE 1.0*num_violated_rows/denominator.num_rows END AS pct_violated_rows, \r\n  denominator.num_rows as num_denominator_rows\r\nFROM\r\n(\r\n  select num_violated_rows from\r\n  (\r\n    select\r\n      case when count_big(\"relationship_concept_id\") = 0 then 0\r\n      else 0\r\n    end as num_violated_rows\r\n    from cdm_ibm_mdcd_v993.dbo.FACT_RELATIONSHIP cdmTable\r\n  ) violated_rows\r\n) violated_row_count,\r\n( \r\n\tSELECT 1 as num_rows\r\n) denominator\r\n;","CHECK_NAME":"cdmField","CHECK_LEVEL":"FIELD","CHECK_DESCRIPTION":"A yes or no value indicating if all fields are present in the FACT_RELATIONSHIP table as expected based on the specification. ","CDM_TABLE_NAME":"FACT_RELATIONSHIP","CDM_FIELD_NAME":"relationship_concept_id","SQL_FILE":"field_cdm_field.sql","CATEGORY":"Conformance","SUBCATEGORY":"Relational","CONTEXT":"Verification","checkId":182,"FAILED":0,"_row":"2.170"},{"NUM_VIOLATED_ROWS":0,"PCT_VIOLATED_ROWS":0,"NUM_DENOMINATOR_ROWS":1,"EXECUTION_TIME":"0.068997 secs","QUERY_TEXT":"\r\n/*********\r\nFIELD LEVEL check:\r\nCDM_FIELD - verify the field exists\r\n\r\nParameters used in this template:\r\ncdmDatabaseSchema = cdm_ibm_mdcd_v993.dbo\r\ncdmTableName = LOCATION\r\ncdmFieldName = location_id\r\n\r\n**********/\r\n\r\n\r\nSELECT num_violated_rows, CASE WHEN denominator.num_rows = 0 THEN 0 ELSE 1.0*num_violated_rows/denominator.num_rows END AS pct_violated_rows, \r\n  denominator.num_rows as num_denominator_rows\r\nFROM\r\n(\r\n  select num_violated_rows from\r\n  (\r\n    select\r\n      case when count_big(\"location_id\") = 0 then 0\r\n      else 0\r\n    end as num_violated_rows\r\n    from cdm_ibm_mdcd_v993.dbo.LOCATION cdmTable\r\n  ) violated_rows\r\n) violated_row_count,\r\n( \r\n\tSELECT 1 as num_rows\r\n) denominator\r\n;","CHECK_NAME":"cdmField","CHECK_LEVEL":"FIELD","CHECK_DESCRIPTION":"A yes or no value indicating if all fields are present in the LOCATION table as expected based on the specification. ","CDM_TABLE_NAME":"LOCATION","CDM_FIELD_NAME":"location_id","SQL_FILE":"field_cdm_field.sql","CATEGORY":"Conformance","SUBCATEGORY":"Relational","CONTEXT":"Verification","checkId":183,"FAILED":0,"_row":"2.171"},{"NUM_VIOLATED_ROWS":0,"PCT_VIOLATED_ROWS":0,"NUM_DENOMINATOR_ROWS":1,"EXECUTION_TIME":"0.063998 secs","QUERY_TEXT":"\r\n/*********\r\nFIELD LEVEL check:\r\nCDM_FIELD - verify the field exists\r\n\r\nParameters used in this template:\r\ncdmDatabaseSchema = cdm_ibm_mdcd_v993.dbo\r\ncdmTableName = LOCATION\r\ncdmFieldName = address_1\r\n\r\n**********/\r\n\r\n\r\nSELECT num_violated_rows, CASE WHEN denominator.num_rows = 0 THEN 0 ELSE 1.0*num_violated_rows/denominator.num_rows END AS pct_violated_rows, \r\n  denominator.num_rows as num_denominator_rows\r\nFROM\r\n(\r\n  select num_violated_rows from\r\n  (\r\n    select\r\n      case when count_big(\"address_1\") = 0 then 0\r\n      else 0\r\n    end as num_violated_rows\r\n    from cdm_ibm_mdcd_v993.dbo.LOCATION cdmTable\r\n  ) violated_rows\r\n) violated_row_count,\r\n( \r\n\tSELECT 1 as num_rows\r\n) denominator\r\n;","CHECK_NAME":"cdmField","CHECK_LEVEL":"FIELD","CHECK_DESCRIPTION":"A yes or no value indicating if all fields are present in the LOCATION table as expected based on the specification. ","CDM_TABLE_NAME":"LOCATION","CDM_FIELD_NAME":"address_1","SQL_FILE":"field_cdm_field.sql","CATEGORY":"Conformance","SUBCATEGORY":"Relational","CONTEXT":"Verification","checkId":184,"FAILED":0,"_row":"2.172"},{"NUM_VIOLATED_ROWS":0,"PCT_VIOLATED_ROWS":0,"NUM_DENOMINATOR_ROWS":1,"EXECUTION_TIME":"0.065946 secs","QUERY_TEXT":"\r\n/*********\r\nFIELD LEVEL check:\r\nCDM_FIELD - verify the field exists\r\n\r\nParameters used in this template:\r\ncdmDatabaseSchema = cdm_ibm_mdcd_v993.dbo\r\ncdmTableName = LOCATION\r\ncdmFieldName = address_2\r\n\r\n**********/\r\n\r\n\r\nSELECT num_violated_rows, CASE WHEN denominator.num_rows = 0 THEN 0 ELSE 1.0*num_violated_rows/denominator.num_rows END AS pct_violated_rows, \r\n  denominator.num_rows as num_denominator_rows\r\nFROM\r\n(\r\n  select num_violated_rows from\r\n  (\r\n    select\r\n      case when count_big(\"address_2\") = 0 then 0\r\n      else 0\r\n    end as num_violated_rows\r\n    from cdm_ibm_mdcd_v993.dbo.LOCATION cdmTable\r\n  ) violated_rows\r\n) violated_row_count,\r\n( \r\n\tSELECT 1 as num_rows\r\n) denominator\r\n;","CHECK_NAME":"cdmField","CHECK_LEVEL":"FIELD","CHECK_DESCRIPTION":"A yes or no value indicating if all fields are present in the LOCATION table as expected based on the specification. ","CDM_TABLE_NAME":"LOCATION","CDM_FIELD_NAME":"address_2","SQL_FILE":"field_cdm_field.sql","CATEGORY":"Conformance","SUBCATEGORY":"Relational","CONTEXT":"Verification","checkId":185,"FAILED":0,"_row":"2.173"},{"NUM_VIOLATED_ROWS":0,"PCT_VIOLATED_ROWS":0,"NUM_DENOMINATOR_ROWS":1,"EXECUTION_TIME":"0.064988 secs","QUERY_TEXT":"\r\n/*********\r\nFIELD LEVEL check:\r\nCDM_FIELD - verify the field exists\r\n\r\nParameters used in this template:\r\ncdmDatabaseSchema = cdm_ibm_mdcd_v993.dbo\r\ncdmTableName = LOCATION\r\ncdmFieldName = city\r\n\r\n**********/\r\n\r\n\r\nSELECT num_violated_rows, CASE WHEN denominator.num_rows = 0 THEN 0 ELSE 1.0*num_violated_rows/denominator.num_rows END AS pct_violated_rows, \r\n  denominator.num_rows as num_denominator_rows\r\nFROM\r\n(\r\n  select num_violated_rows from\r\n  (\r\n    select\r\n      case when count_big(\"city\") = 0 then 0\r\n      else 0\r\n    end as num_violated_rows\r\n    from cdm_ibm_mdcd_v993.dbo.LOCATION cdmTable\r\n  ) violated_rows\r\n) violated_row_count,\r\n( \r\n\tSELECT 1 as num_rows\r\n) denominator\r\n;","CHECK_NAME":"cdmField","CHECK_LEVEL":"FIELD","CHECK_DESCRIPTION":"A yes or no value indicating if all fields are present in the LOCATION table as expected based on the specification. ","CDM_TABLE_NAME":"LOCATION","CDM_FIELD_NAME":"city","SQL_FILE":"field_cdm_field.sql","CATEGORY":"Conformance","SUBCATEGORY":"Relational","CONTEXT":"Verification","checkId":186,"FAILED":0,"_row":"2.174"},{"NUM_VIOLATED_ROWS":0,"PCT_VIOLATED_ROWS":0,"NUM_DENOMINATOR_ROWS":1,"EXECUTION_TIME":"0.085995 secs","QUERY_TEXT":"\r\n/*********\r\nFIELD LEVEL check:\r\nCDM_FIELD - verify the field exists\r\n\r\nParameters used in this template:\r\ncdmDatabaseSchema = cdm_ibm_mdcd_v993.dbo\r\ncdmTableName = LOCATION\r\ncdmFieldName = state\r\n\r\n**********/\r\n\r\n\r\nSELECT num_violated_rows, CASE WHEN denominator.num_rows = 0 THEN 0 ELSE 1.0*num_violated_rows/denominator.num_rows END AS pct_violated_rows, \r\n  denominator.num_rows as num_denominator_rows\r\nFROM\r\n(\r\n  select num_violated_rows from\r\n  (\r\n    select\r\n      case when count_big(\"state\") = 0 then 0\r\n      else 0\r\n    end as num_violated_rows\r\n    from cdm_ibm_mdcd_v993.dbo.LOCATION cdmTable\r\n  ) violated_rows\r\n) violated_row_count,\r\n( \r\n\tSELECT 1 as num_rows\r\n) denominator\r\n;","CHECK_NAME":"cdmField","CHECK_LEVEL":"FIELD","CHECK_DESCRIPTION":"A yes or no value indicating if all fields are present in the LOCATION table as expected based on the specification. ","CDM_TABLE_NAME":"LOCATION","CDM_FIELD_NAME":"state","SQL_FILE":"field_cdm_field.sql","CATEGORY":"Conformance","SUBCATEGORY":"Relational","CONTEXT":"Verification","checkId":187,"FAILED":0,"_row":"2.175"},{"NUM_VIOLATED_ROWS":0,"PCT_VIOLATED_ROWS":0,"NUM_DENOMINATOR_ROWS":1,"EXECUTION_TIME":"0.078993 secs","QUERY_TEXT":"\r\n/*********\r\nFIELD LEVEL check:\r\nCDM_FIELD - verify the field exists\r\n\r\nParameters used in this template:\r\ncdmDatabaseSchema = cdm_ibm_mdcd_v993.dbo\r\ncdmTableName = LOCATION\r\ncdmFieldName = zip\r\n\r\n**********/\r\n\r\n\r\nSELECT num_violated_rows, CASE WHEN denominator.num_rows = 0 THEN 0 ELSE 1.0*num_violated_rows/denominator.num_rows END AS pct_violated_rows, \r\n  denominator.num_rows as num_denominator_rows\r\nFROM\r\n(\r\n  select num_violated_rows from\r\n  (\r\n    select\r\n      case when count_big(\"zip\") = 0 then 0\r\n      else 0\r\n    end as num_violated_rows\r\n    from cdm_ibm_mdcd_v993.dbo.LOCATION cdmTable\r\n  ) violated_rows\r\n) violated_row_count,\r\n( \r\n\tSELECT 1 as num_rows\r\n) denominator\r\n;","CHECK_NAME":"cdmField","CHECK_LEVEL":"FIELD","CHECK_DESCRIPTION":"A yes or no value indicating if all fields are present in the LOCATION table as expected based on the specification. ","CDM_TABLE_NAME":"LOCATION","CDM_FIELD_NAME":"zip","SQL_FILE":"field_cdm_field.sql","CATEGORY":"Conformance","SUBCATEGORY":"Relational","CONTEXT":"Verification","checkId":188,"FAILED":0,"_row":"2.176"},{"NUM_VIOLATED_ROWS":0,"PCT_VIOLATED_ROWS":0,"NUM_DENOMINATOR_ROWS":1,"EXECUTION_TIME":"0.064992 secs","QUERY_TEXT":"\r\n/*********\r\nFIELD LEVEL check:\r\nCDM_FIELD - verify the field exists\r\n\r\nParameters used in this template:\r\ncdmDatabaseSchema = cdm_ibm_mdcd_v993.dbo\r\ncdmTableName = LOCATION\r\ncdmFieldName = county\r\n\r\n**********/\r\n\r\n\r\nSELECT num_violated_rows, CASE WHEN denominator.num_rows = 0 THEN 0 ELSE 1.0*num_violated_rows/denominator.num_rows END AS pct_violated_rows, \r\n  denominator.num_rows as num_denominator_rows\r\nFROM\r\n(\r\n  select num_violated_rows from\r\n  (\r\n    select\r\n      case when count_big(\"county\") = 0 then 0\r\n      else 0\r\n    end as num_violated_rows\r\n    from cdm_ibm_mdcd_v993.dbo.LOCATION cdmTable\r\n  ) violated_rows\r\n) violated_row_count,\r\n( \r\n\tSELECT 1 as num_rows\r\n) denominator\r\n;","CHECK_NAME":"cdmField","CHECK_LEVEL":"FIELD","CHECK_DESCRIPTION":"A yes or no value indicating if all fields are present in the LOCATION table as expected based on the specification. ","CDM_TABLE_NAME":"LOCATION","CDM_FIELD_NAME":"county","SQL_FILE":"field_cdm_field.sql","CATEGORY":"Conformance","SUBCATEGORY":"Relational","CONTEXT":"Verification","checkId":189,"FAILED":0,"_row":"2.177"},{"NUM_VIOLATED_ROWS":0,"PCT_VIOLATED_ROWS":0,"NUM_DENOMINATOR_ROWS":1,"EXECUTION_TIME":"0.079992 secs","QUERY_TEXT":"\r\n/*********\r\nFIELD LEVEL check:\r\nCDM_FIELD - verify the field exists\r\n\r\nParameters used in this template:\r\ncdmDatabaseSchema = cdm_ibm_mdcd_v993.dbo\r\ncdmTableName = LOCATION\r\ncdmFieldName = location_source_value\r\n\r\n**********/\r\n\r\n\r\nSELECT num_violated_rows, CASE WHEN denominator.num_rows = 0 THEN 0 ELSE 1.0*num_violated_rows/denominator.num_rows END AS pct_violated_rows, \r\n  denominator.num_rows as num_denominator_rows\r\nFROM\r\n(\r\n  select num_violated_rows from\r\n  (\r\n    select\r\n      case when count_big(\"location_source_value\") = 0 then 0\r\n      else 0\r\n    end as num_violated_rows\r\n    from cdm_ibm_mdcd_v993.dbo.LOCATION cdmTable\r\n  ) violated_rows\r\n) violated_row_count,\r\n( \r\n\tSELECT 1 as num_rows\r\n) denominator\r\n;","CHECK_NAME":"cdmField","CHECK_LEVEL":"FIELD","CHECK_DESCRIPTION":"A yes or no value indicating if all fields are present in the LOCATION table as expected based on the specification. ","CDM_TABLE_NAME":"LOCATION","CDM_FIELD_NAME":"location_source_value","SQL_FILE":"field_cdm_field.sql","CATEGORY":"Conformance","SUBCATEGORY":"Relational","CONTEXT":"Verification","checkId":190,"FAILED":0,"_row":"2.178"},{"NUM_VIOLATED_ROWS":0,"PCT_VIOLATED_ROWS":0,"NUM_DENOMINATOR_ROWS":1,"EXECUTION_TIME":"0.064992 secs","QUERY_TEXT":"\r\n/*********\r\nFIELD LEVEL check:\r\nCDM_FIELD - verify the field exists\r\n\r\nParameters used in this template:\r\ncdmDatabaseSchema = cdm_ibm_mdcd_v993.dbo\r\ncdmTableName = CARE_SITE\r\ncdmFieldName = care_site_id\r\n\r\n**********/\r\n\r\n\r\nSELECT num_violated_rows, CASE WHEN denominator.num_rows = 0 THEN 0 ELSE 1.0*num_violated_rows/denominator.num_rows END AS pct_violated_rows, \r\n  denominator.num_rows as num_denominator_rows\r\nFROM\r\n(\r\n  select num_violated_rows from\r\n  (\r\n    select\r\n      case when count_big(\"care_site_id\") = 0 then 0\r\n      else 0\r\n    end as num_violated_rows\r\n    from cdm_ibm_mdcd_v993.dbo.CARE_SITE cdmTable\r\n  ) violated_rows\r\n) violated_row_count,\r\n( \r\n\tSELECT 1 as num_rows\r\n) denominator\r\n;","CHECK_NAME":"cdmField","CHECK_LEVEL":"FIELD","CHECK_DESCRIPTION":"A yes or no value indicating if all fields are present in the CARE_SITE table as expected based on the specification. ","CDM_TABLE_NAME":"CARE_SITE","CDM_FIELD_NAME":"care_site_id","SQL_FILE":"field_cdm_field.sql","CATEGORY":"Conformance","SUBCATEGORY":"Relational","CONTEXT":"Verification","checkId":191,"FAILED":0,"_row":"2.179"},{"NUM_VIOLATED_ROWS":0,"PCT_VIOLATED_ROWS":0,"NUM_DENOMINATOR_ROWS":1,"EXECUTION_TIME":"0.064947 secs","QUERY_TEXT":"\r\n/*********\r\nFIELD LEVEL check:\r\nCDM_FIELD - verify the field exists\r\n\r\nParameters used in this template:\r\ncdmDatabaseSchema = cdm_ibm_mdcd_v993.dbo\r\ncdmTableName = CARE_SITE\r\ncdmFieldName = care_site_name\r\n\r\n**********/\r\n\r\n\r\nSELECT num_violated_rows, CASE WHEN denominator.num_rows = 0 THEN 0 ELSE 1.0*num_violated_rows/denominator.num_rows END AS pct_violated_rows, \r\n  denominator.num_rows as num_denominator_rows\r\nFROM\r\n(\r\n  select num_violated_rows from\r\n  (\r\n    select\r\n      case when count_big(\"care_site_name\") = 0 then 0\r\n      else 0\r\n    end as num_violated_rows\r\n    from cdm_ibm_mdcd_v993.dbo.CARE_SITE cdmTable\r\n  ) violated_rows\r\n) violated_row_count,\r\n( \r\n\tSELECT 1 as num_rows\r\n) denominator\r\n;","CHECK_NAME":"cdmField","CHECK_LEVEL":"FIELD","CHECK_DESCRIPTION":"A yes or no value indicating if all fields are present in the CARE_SITE table as expected based on the specification. ","CDM_TABLE_NAME":"CARE_SITE","CDM_FIELD_NAME":"care_site_name","SQL_FILE":"field_cdm_field.sql","CATEGORY":"Conformance","SUBCATEGORY":"Relational","CONTEXT":"Verification","checkId":192,"FAILED":0,"_row":"2.180"},{"NUM_VIOLATED_ROWS":0,"PCT_VIOLATED_ROWS":0,"NUM_DENOMINATOR_ROWS":1,"EXECUTION_TIME":"0.063992 secs","QUERY_TEXT":"\r\n/*********\r\nFIELD LEVEL check:\r\nCDM_FIELD - verify the field exists\r\n\r\nParameters used in this template:\r\ncdmDatabaseSchema = cdm_ibm_mdcd_v993.dbo\r\ncdmTableName = CARE_SITE\r\ncdmFieldName = place_of_service_concept_id\r\n\r\n**********/\r\n\r\n\r\nSELECT num_violated_rows, CASE WHEN denominator.num_rows = 0 THEN 0 ELSE 1.0*num_violated_rows/denominator.num_rows END AS pct_violated_rows, \r\n  denominator.num_rows as num_denominator_rows\r\nFROM\r\n(\r\n  select num_violated_rows from\r\n  (\r\n    select\r\n      case when count_big(\"place_of_service_concept_id\") = 0 then 0\r\n      else 0\r\n    end as num_violated_rows\r\n    from cdm_ibm_mdcd_v993.dbo.CARE_SITE cdmTable\r\n  ) violated_rows\r\n) violated_row_count,\r\n( \r\n\tSELECT 1 as num_rows\r\n) denominator\r\n;","CHECK_NAME":"cdmField","CHECK_LEVEL":"FIELD","CHECK_DESCRIPTION":"A yes or no value indicating if all fields are present in the CARE_SITE table as expected based on the specification. ","CDM_TABLE_NAME":"CARE_SITE","CDM_FIELD_NAME":"place_of_service_concept_id","SQL_FILE":"field_cdm_field.sql","CATEGORY":"Conformance","SUBCATEGORY":"Relational","CONTEXT":"Verification","checkId":193,"FAILED":0,"_row":"2.181"},{"NUM_VIOLATED_ROWS":0,"PCT_VIOLATED_ROWS":0,"NUM_DENOMINATOR_ROWS":1,"EXECUTION_TIME":"0.083991 secs","QUERY_TEXT":"\r\n/*********\r\nFIELD LEVEL check:\r\nCDM_FIELD - verify the field exists\r\n\r\nParameters used in this template:\r\ncdmDatabaseSchema = cdm_ibm_mdcd_v993.dbo\r\ncdmTableName = CARE_SITE\r\ncdmFieldName = location_id\r\n\r\n**********/\r\n\r\n\r\nSELECT num_violated_rows, CASE WHEN denominator.num_rows = 0 THEN 0 ELSE 1.0*num_violated_rows/denominator.num_rows END AS pct_violated_rows, \r\n  denominator.num_rows as num_denominator_rows\r\nFROM\r\n(\r\n  select num_violated_rows from\r\n  (\r\n    select\r\n      case when count_big(\"location_id\") = 0 then 0\r\n      else 0\r\n    end as num_violated_rows\r\n    from cdm_ibm_mdcd_v993.dbo.CARE_SITE cdmTable\r\n  ) violated_rows\r\n) violated_row_count,\r\n( \r\n\tSELECT 1 as num_rows\r\n) denominator\r\n;","CHECK_NAME":"cdmField","CHECK_LEVEL":"FIELD","CHECK_DESCRIPTION":"A yes or no value indicating if all fields are present in the CARE_SITE table as expected based on the specification. ","CDM_TABLE_NAME":"CARE_SITE","CDM_FIELD_NAME":"location_id","SQL_FILE":"field_cdm_field.sql","CATEGORY":"Conformance","SUBCATEGORY":"Relational","CONTEXT":"Verification","checkId":194,"FAILED":0,"_row":"2.182"},{"NUM_VIOLATED_ROWS":0,"PCT_VIOLATED_ROWS":0,"NUM_DENOMINATOR_ROWS":1,"EXECUTION_TIME":"0.064992 secs","QUERY_TEXT":"\r\n/*********\r\nFIELD LEVEL check:\r\nCDM_FIELD - verify the field exists\r\n\r\nParameters used in this template:\r\ncdmDatabaseSchema = cdm_ibm_mdcd_v993.dbo\r\ncdmTableName = CARE_SITE\r\ncdmFieldName = care_site_source_value\r\n\r\n**********/\r\n\r\n\r\nSELECT num_violated_rows, CASE WHEN denominator.num_rows = 0 THEN 0 ELSE 1.0*num_violated_rows/denominator.num_rows END AS pct_violated_rows, \r\n  denominator.num_rows as num_denominator_rows\r\nFROM\r\n(\r\n  select num_violated_rows from\r\n  (\r\n    select\r\n      case when count_big(\"care_site_source_value\") = 0 then 0\r\n      else 0\r\n    end as num_violated_rows\r\n    from cdm_ibm_mdcd_v993.dbo.CARE_SITE cdmTable\r\n  ) violated_rows\r\n) violated_row_count,\r\n( \r\n\tSELECT 1 as num_rows\r\n) denominator\r\n;","CHECK_NAME":"cdmField","CHECK_LEVEL":"FIELD","CHECK_DESCRIPTION":"A yes or no value indicating if all fields are present in the CARE_SITE table as expected based on the specification. ","CDM_TABLE_NAME":"CARE_SITE","CDM_FIELD_NAME":"care_site_source_value","SQL_FILE":"field_cdm_field.sql","CATEGORY":"Conformance","SUBCATEGORY":"Relational","CONTEXT":"Verification","checkId":195,"FAILED":0,"_row":"2.183"},{"NUM_VIOLATED_ROWS":0,"PCT_VIOLATED_ROWS":0,"NUM_DENOMINATOR_ROWS":1,"EXECUTION_TIME":"0.066997 secs","QUERY_TEXT":"\r\n/*********\r\nFIELD LEVEL check:\r\nCDM_FIELD - verify the field exists\r\n\r\nParameters used in this template:\r\ncdmDatabaseSchema = cdm_ibm_mdcd_v993.dbo\r\ncdmTableName = CARE_SITE\r\ncdmFieldName = place_of_service_source_value\r\n\r\n**********/\r\n\r\n\r\nSELECT num_violated_rows, CASE WHEN denominator.num_rows = 0 THEN 0 ELSE 1.0*num_violated_rows/denominator.num_rows END AS pct_violated_rows, \r\n  denominator.num_rows as num_denominator_rows\r\nFROM\r\n(\r\n  select num_violated_rows from\r\n  (\r\n    select\r\n      case when count_big(\"place_of_service_source_value\") = 0 then 0\r\n      else 0\r\n    end as num_violated_rows\r\n    from cdm_ibm_mdcd_v993.dbo.CARE_SITE cdmTable\r\n  ) violated_rows\r\n) violated_row_count,\r\n( \r\n\tSELECT 1 as num_rows\r\n) denominator\r\n;","CHECK_NAME":"cdmField","CHECK_LEVEL":"FIELD","CHECK_DESCRIPTION":"A yes or no value indicating if all fields are present in the CARE_SITE table as expected based on the specification. ","CDM_TABLE_NAME":"CARE_SITE","CDM_FIELD_NAME":"place_of_service_source_value","SQL_FILE":"field_cdm_field.sql","CATEGORY":"Conformance","SUBCATEGORY":"Relational","CONTEXT":"Verification","checkId":196,"FAILED":0,"_row":"2.184"},{"NUM_VIOLATED_ROWS":0,"PCT_VIOLATED_ROWS":0,"NUM_DENOMINATOR_ROWS":1,"EXECUTION_TIME":"0.069938 secs","QUERY_TEXT":"\r\n/*********\r\nFIELD LEVEL check:\r\nCDM_FIELD - verify the field exists\r\n\r\nParameters used in this template:\r\ncdmDatabaseSchema = cdm_ibm_mdcd_v993.dbo\r\ncdmTableName = PROVIDER\r\ncdmFieldName = provider_id\r\n\r\n**********/\r\n\r\n\r\nSELECT num_violated_rows, CASE WHEN denominator.num_rows = 0 THEN 0 ELSE 1.0*num_violated_rows/denominator.num_rows END AS pct_violated_rows, \r\n  denominator.num_rows as num_denominator_rows\r\nFROM\r\n(\r\n  select num_violated_rows from\r\n  (\r\n    select\r\n      case when count_big(\"provider_id\") = 0 then 0\r\n      else 0\r\n    end as num_violated_rows\r\n    from cdm_ibm_mdcd_v993.dbo.PROVIDER cdmTable\r\n  ) violated_rows\r\n) violated_row_count,\r\n( \r\n\tSELECT 1 as num_rows\r\n) denominator\r\n;","CHECK_NAME":"cdmField","CHECK_LEVEL":"FIELD","CHECK_DESCRIPTION":"A yes or no value indicating if all fields are present in the PROVIDER table as expected based on the specification. ","CDM_TABLE_NAME":"PROVIDER","CDM_FIELD_NAME":"provider_id","SQL_FILE":"field_cdm_field.sql","CATEGORY":"Conformance","SUBCATEGORY":"Relational","CONTEXT":"Verification","checkId":197,"FAILED":0,"_row":"2.185"},{"NUM_VIOLATED_ROWS":0,"PCT_VIOLATED_ROWS":0,"NUM_DENOMINATOR_ROWS":1,"EXECUTION_TIME":"0.076992 secs","QUERY_TEXT":"\r\n/*********\r\nFIELD LEVEL check:\r\nCDM_FIELD - verify the field exists\r\n\r\nParameters used in this template:\r\ncdmDatabaseSchema = cdm_ibm_mdcd_v993.dbo\r\ncdmTableName = PROVIDER\r\ncdmFieldName = provider_name\r\n\r\n**********/\r\n\r\n\r\nSELECT num_violated_rows, CASE WHEN denominator.num_rows = 0 THEN 0 ELSE 1.0*num_violated_rows/denominator.num_rows END AS pct_violated_rows, \r\n  denominator.num_rows as num_denominator_rows\r\nFROM\r\n(\r\n  select num_violated_rows from\r\n  (\r\n    select\r\n      case when count_big(\"provider_name\") = 0 then 0\r\n      else 0\r\n    end as num_violated_rows\r\n    from cdm_ibm_mdcd_v993.dbo.PROVIDER cdmTable\r\n  ) violated_rows\r\n) violated_row_count,\r\n( \r\n\tSELECT 1 as num_rows\r\n) denominator\r\n;","CHECK_NAME":"cdmField","CHECK_LEVEL":"FIELD","CHECK_DESCRIPTION":"A yes or no value indicating if all fields are present in the PROVIDER table as expected based on the specification. ","CDM_TABLE_NAME":"PROVIDER","CDM_FIELD_NAME":"provider_name","SQL_FILE":"field_cdm_field.sql","CATEGORY":"Conformance","SUBCATEGORY":"Relational","CONTEXT":"Verification","checkId":198,"FAILED":0,"_row":"2.186"},{"NUM_VIOLATED_ROWS":0,"PCT_VIOLATED_ROWS":0,"NUM_DENOMINATOR_ROWS":1,"EXECUTION_TIME":"0.075991 secs","QUERY_TEXT":"\r\n/*********\r\nFIELD LEVEL check:\r\nCDM_FIELD - verify the field exists\r\n\r\nParameters used in this template:\r\ncdmDatabaseSchema = cdm_ibm_mdcd_v993.dbo\r\ncdmTableName = PROVIDER\r\ncdmFieldName = npi\r\n\r\n**********/\r\n\r\n\r\nSELECT num_violated_rows, CASE WHEN denominator.num_rows = 0 THEN 0 ELSE 1.0*num_violated_rows/denominator.num_rows END AS pct_violated_rows, \r\n  denominator.num_rows as num_denominator_rows\r\nFROM\r\n(\r\n  select num_violated_rows from\r\n  (\r\n    select\r\n      case when count_big(\"npi\") = 0 then 0\r\n      else 0\r\n    end as num_violated_rows\r\n    from cdm_ibm_mdcd_v993.dbo.PROVIDER cdmTable\r\n  ) violated_rows\r\n) violated_row_count,\r\n( \r\n\tSELECT 1 as num_rows\r\n) denominator\r\n;","CHECK_NAME":"cdmField","CHECK_LEVEL":"FIELD","CHECK_DESCRIPTION":"A yes or no value indicating if all fields are present in the PROVIDER table as expected based on the specification. ","CDM_TABLE_NAME":"PROVIDER","CDM_FIELD_NAME":"npi","SQL_FILE":"field_cdm_field.sql","CATEGORY":"Conformance","SUBCATEGORY":"Relational","CONTEXT":"Verification","checkId":199,"FAILED":0,"_row":"2.187"},{"NUM_VIOLATED_ROWS":0,"PCT_VIOLATED_ROWS":0,"NUM_DENOMINATOR_ROWS":1,"EXECUTION_TIME":"0.066997 secs","QUERY_TEXT":"\r\n/*********\r\nFIELD LEVEL check:\r\nCDM_FIELD - verify the field exists\r\n\r\nParameters used in this template:\r\ncdmDatabaseSchema = cdm_ibm_mdcd_v993.dbo\r\ncdmTableName = PROVIDER\r\ncdmFieldName = dea\r\n\r\n**********/\r\n\r\n\r\nSELECT num_violated_rows, CASE WHEN denominator.num_rows = 0 THEN 0 ELSE 1.0*num_violated_rows/denominator.num_rows END AS pct_violated_rows, \r\n  denominator.num_rows as num_denominator_rows\r\nFROM\r\n(\r\n  select num_violated_rows from\r\n  (\r\n    select\r\n      case when count_big(\"dea\") = 0 then 0\r\n      else 0\r\n    end as num_violated_rows\r\n    from cdm_ibm_mdcd_v993.dbo.PROVIDER cdmTable\r\n  ) violated_rows\r\n) violated_row_count,\r\n( \r\n\tSELECT 1 as num_rows\r\n) denominator\r\n;","CHECK_NAME":"cdmField","CHECK_LEVEL":"FIELD","CHECK_DESCRIPTION":"A yes or no value indicating if all fields are present in the PROVIDER table as expected based on the specification. ","CDM_TABLE_NAME":"PROVIDER","CDM_FIELD_NAME":"dea","SQL_FILE":"field_cdm_field.sql","CATEGORY":"Conformance","SUBCATEGORY":"Relational","CONTEXT":"Verification","checkId":200,"FAILED":0,"_row":"2.188"},{"NUM_VIOLATED_ROWS":0,"PCT_VIOLATED_ROWS":0,"NUM_DENOMINATOR_ROWS":1,"EXECUTION_TIME":"0.070992 secs","QUERY_TEXT":"\r\n/*********\r\nFIELD LEVEL check:\r\nCDM_FIELD - verify the field exists\r\n\r\nParameters used in this template:\r\ncdmDatabaseSchema = cdm_ibm_mdcd_v993.dbo\r\ncdmTableName = PROVIDER\r\ncdmFieldName = specialty_concept_id\r\n\r\n**********/\r\n\r\n\r\nSELECT num_violated_rows, CASE WHEN denominator.num_rows = 0 THEN 0 ELSE 1.0*num_violated_rows/denominator.num_rows END AS pct_violated_rows, \r\n  denominator.num_rows as num_denominator_rows\r\nFROM\r\n(\r\n  select num_violated_rows from\r\n  (\r\n    select\r\n      case when count_big(\"specialty_concept_id\") = 0 then 0\r\n      else 0\r\n    end as num_violated_rows\r\n    from cdm_ibm_mdcd_v993.dbo.PROVIDER cdmTable\r\n  ) violated_rows\r\n) violated_row_count,\r\n( \r\n\tSELECT 1 as num_rows\r\n) denominator\r\n;","CHECK_NAME":"cdmField","CHECK_LEVEL":"FIELD","CHECK_DESCRIPTION":"A yes or no value indicating if all fields are present in the PROVIDER table as expected based on the specification. ","CDM_TABLE_NAME":"PROVIDER","CDM_FIELD_NAME":"specialty_concept_id","SQL_FILE":"field_cdm_field.sql","CATEGORY":"Conformance","SUBCATEGORY":"Relational","CONTEXT":"Verification","checkId":201,"FAILED":0,"_row":"2.189"},{"NUM_VIOLATED_ROWS":0,"PCT_VIOLATED_ROWS":0,"NUM_DENOMINATOR_ROWS":1,"EXECUTION_TIME":"0.068996 secs","QUERY_TEXT":"\r\n/*********\r\nFIELD LEVEL check:\r\nCDM_FIELD - verify the field exists\r\n\r\nParameters used in this template:\r\ncdmDatabaseSchema = cdm_ibm_mdcd_v993.dbo\r\ncdmTableName = PROVIDER\r\ncdmFieldName = care_site_id\r\n\r\n**********/\r\n\r\n\r\nSELECT num_violated_rows, CASE WHEN denominator.num_rows = 0 THEN 0 ELSE 1.0*num_violated_rows/denominator.num_rows END AS pct_violated_rows, \r\n  denominator.num_rows as num_denominator_rows\r\nFROM\r\n(\r\n  select num_violated_rows from\r\n  (\r\n    select\r\n      case when count_big(\"care_site_id\") = 0 then 0\r\n      else 0\r\n    end as num_violated_rows\r\n    from cdm_ibm_mdcd_v993.dbo.PROVIDER cdmTable\r\n  ) violated_rows\r\n) violated_row_count,\r\n( \r\n\tSELECT 1 as num_rows\r\n) denominator\r\n;","CHECK_NAME":"cdmField","CHECK_LEVEL":"FIELD","CHECK_DESCRIPTION":"A yes or no value indicating if all fields are present in the PROVIDER table as expected based on the specification. ","CDM_TABLE_NAME":"PROVIDER","CDM_FIELD_NAME":"care_site_id","SQL_FILE":"field_cdm_field.sql","CATEGORY":"Conformance","SUBCATEGORY":"Relational","CONTEXT":"Verification","checkId":202,"FAILED":0,"_row":"2.190"},{"NUM_VIOLATED_ROWS":0,"PCT_VIOLATED_ROWS":0,"NUM_DENOMINATOR_ROWS":1,"EXECUTION_TIME":"0.069996 secs","QUERY_TEXT":"\r\n/*********\r\nFIELD LEVEL check:\r\nCDM_FIELD - verify the field exists\r\n\r\nParameters used in this template:\r\ncdmDatabaseSchema = cdm_ibm_mdcd_v993.dbo\r\ncdmTableName = PROVIDER\r\ncdmFieldName = year_of_birth\r\n\r\n**********/\r\n\r\n\r\nSELECT num_violated_rows, CASE WHEN denominator.num_rows = 0 THEN 0 ELSE 1.0*num_violated_rows/denominator.num_rows END AS pct_violated_rows, \r\n  denominator.num_rows as num_denominator_rows\r\nFROM\r\n(\r\n  select num_violated_rows from\r\n  (\r\n    select\r\n      case when count_big(\"year_of_birth\") = 0 then 0\r\n      else 0\r\n    end as num_violated_rows\r\n    from cdm_ibm_mdcd_v993.dbo.PROVIDER cdmTable\r\n  ) violated_rows\r\n) violated_row_count,\r\n( \r\n\tSELECT 1 as num_rows\r\n) denominator\r\n;","CHECK_NAME":"cdmField","CHECK_LEVEL":"FIELD","CHECK_DESCRIPTION":"A yes or no value indicating if all fields are present in the PROVIDER table as expected based on the specification. ","CDM_TABLE_NAME":"PROVIDER","CDM_FIELD_NAME":"year_of_birth","SQL_FILE":"field_cdm_field.sql","CATEGORY":"Conformance","SUBCATEGORY":"Relational","CONTEXT":"Verification","checkId":203,"FAILED":0,"_row":"2.191"},{"NUM_VIOLATED_ROWS":0,"PCT_VIOLATED_ROWS":0,"NUM_DENOMINATOR_ROWS":1,"EXECUTION_TIME":"0.071997 secs","QUERY_TEXT":"\r\n/*********\r\nFIELD LEVEL check:\r\nCDM_FIELD - verify the field exists\r\n\r\nParameters used in this template:\r\ncdmDatabaseSchema = cdm_ibm_mdcd_v993.dbo\r\ncdmTableName = PROVIDER\r\ncdmFieldName = gender_concept_id\r\n\r\n**********/\r\n\r\n\r\nSELECT num_violated_rows, CASE WHEN denominator.num_rows = 0 THEN 0 ELSE 1.0*num_violated_rows/denominator.num_rows END AS pct_violated_rows, \r\n  denominator.num_rows as num_denominator_rows\r\nFROM\r\n(\r\n  select num_violated_rows from\r\n  (\r\n    select\r\n      case when count_big(\"gender_concept_id\") = 0 then 0\r\n      else 0\r\n    end as num_violated_rows\r\n    from cdm_ibm_mdcd_v993.dbo.PROVIDER cdmTable\r\n  ) violated_rows\r\n) violated_row_count,\r\n( \r\n\tSELECT 1 as num_rows\r\n) denominator\r\n;","CHECK_NAME":"cdmField","CHECK_LEVEL":"FIELD","CHECK_DESCRIPTION":"A yes or no value indicating if all fields are present in the PROVIDER table as expected based on the specification. ","CDM_TABLE_NAME":"PROVIDER","CDM_FIELD_NAME":"gender_concept_id","SQL_FILE":"field_cdm_field.sql","CATEGORY":"Conformance","SUBCATEGORY":"Relational","CONTEXT":"Verification","checkId":204,"FAILED":0,"_row":"2.192"},{"NUM_VIOLATED_ROWS":0,"PCT_VIOLATED_ROWS":0,"NUM_DENOMINATOR_ROWS":1,"EXECUTION_TIME":"0.066996 secs","QUERY_TEXT":"\r\n/*********\r\nFIELD LEVEL check:\r\nCDM_FIELD - verify the field exists\r\n\r\nParameters used in this template:\r\ncdmDatabaseSchema = cdm_ibm_mdcd_v993.dbo\r\ncdmTableName = PROVIDER\r\ncdmFieldName = provider_source_value\r\n\r\n**********/\r\n\r\n\r\nSELECT num_violated_rows, CASE WHEN denominator.num_rows = 0 THEN 0 ELSE 1.0*num_violated_rows/denominator.num_rows END AS pct_violated_rows, \r\n  denominator.num_rows as num_denominator_rows\r\nFROM\r\n(\r\n  select num_violated_rows from\r\n  (\r\n    select\r\n      case when count_big(\"provider_source_value\") = 0 then 0\r\n      else 0\r\n    end as num_violated_rows\r\n    from cdm_ibm_mdcd_v993.dbo.PROVIDER cdmTable\r\n  ) violated_rows\r\n) violated_row_count,\r\n( \r\n\tSELECT 1 as num_rows\r\n) denominator\r\n;","CHECK_NAME":"cdmField","CHECK_LEVEL":"FIELD","CHECK_DESCRIPTION":"A yes or no value indicating if all fields are present in the PROVIDER table as expected based on the specification. ","CDM_TABLE_NAME":"PROVIDER","CDM_FIELD_NAME":"provider_source_value","SQL_FILE":"field_cdm_field.sql","CATEGORY":"Conformance","SUBCATEGORY":"Relational","CONTEXT":"Verification","checkId":205,"FAILED":0,"_row":"2.193"},{"NUM_VIOLATED_ROWS":0,"PCT_VIOLATED_ROWS":0,"NUM_DENOMINATOR_ROWS":1,"EXECUTION_TIME":"0.074995 secs","QUERY_TEXT":"\r\n/*********\r\nFIELD LEVEL check:\r\nCDM_FIELD - verify the field exists\r\n\r\nParameters used in this template:\r\ncdmDatabaseSchema = cdm_ibm_mdcd_v993.dbo\r\ncdmTableName = PROVIDER\r\ncdmFieldName = specialty_source_value\r\n\r\n**********/\r\n\r\n\r\nSELECT num_violated_rows, CASE WHEN denominator.num_rows = 0 THEN 0 ELSE 1.0*num_violated_rows/denominator.num_rows END AS pct_violated_rows, \r\n  denominator.num_rows as num_denominator_rows\r\nFROM\r\n(\r\n  select num_violated_rows from\r\n  (\r\n    select\r\n      case when count_big(\"specialty_source_value\") = 0 then 0\r\n      else 0\r\n    end as num_violated_rows\r\n    from cdm_ibm_mdcd_v993.dbo.PROVIDER cdmTable\r\n  ) violated_rows\r\n) violated_row_count,\r\n( \r\n\tSELECT 1 as num_rows\r\n) denominator\r\n;","CHECK_NAME":"cdmField","CHECK_LEVEL":"FIELD","CHECK_DESCRIPTION":"A yes or no value indicating if all fields are present in the PROVIDER table as expected based on the specification. ","CDM_TABLE_NAME":"PROVIDER","CDM_FIELD_NAME":"specialty_source_value","SQL_FILE":"field_cdm_field.sql","CATEGORY":"Conformance","SUBCATEGORY":"Relational","CONTEXT":"Verification","checkId":206,"FAILED":0,"_row":"2.194"},{"NUM_VIOLATED_ROWS":0,"PCT_VIOLATED_ROWS":0,"NUM_DENOMINATOR_ROWS":1,"EXECUTION_TIME":"0.076998 secs","QUERY_TEXT":"\r\n/*********\r\nFIELD LEVEL check:\r\nCDM_FIELD - verify the field exists\r\n\r\nParameters used in this template:\r\ncdmDatabaseSchema = cdm_ibm_mdcd_v993.dbo\r\ncdmTableName = PROVIDER\r\ncdmFieldName = specialty_source_concept_id\r\n\r\n**********/\r\n\r\n\r\nSELECT num_violated_rows, CASE WHEN denominator.num_rows = 0 THEN 0 ELSE 1.0*num_violated_rows/denominator.num_rows END AS pct_violated_rows, \r\n  denominator.num_rows as num_denominator_rows\r\nFROM\r\n(\r\n  select num_violated_rows from\r\n  (\r\n    select\r\n      case when count_big(\"specialty_source_concept_id\") = 0 then 0\r\n      else 0\r\n    end as num_violated_rows\r\n    from cdm_ibm_mdcd_v993.dbo.PROVIDER cdmTable\r\n  ) violated_rows\r\n) violated_row_count,\r\n( \r\n\tSELECT 1 as num_rows\r\n) denominator\r\n;","CHECK_NAME":"cdmField","CHECK_LEVEL":"FIELD","CHECK_DESCRIPTION":"A yes or no value indicating if all fields are present in the PROVIDER table as expected based on the specification. ","CDM_TABLE_NAME":"PROVIDER","CDM_FIELD_NAME":"specialty_source_concept_id","SQL_FILE":"field_cdm_field.sql","CATEGORY":"Conformance","SUBCATEGORY":"Relational","CONTEXT":"Verification","checkId":207,"FAILED":0,"_row":"2.195"},{"NUM_VIOLATED_ROWS":0,"PCT_VIOLATED_ROWS":0,"NUM_DENOMINATOR_ROWS":1,"EXECUTION_TIME":"0.068984 secs","QUERY_TEXT":"\r\n/*********\r\nFIELD LEVEL check:\r\nCDM_FIELD - verify the field exists\r\n\r\nParameters used in this template:\r\ncdmDatabaseSchema = cdm_ibm_mdcd_v993.dbo\r\ncdmTableName = PROVIDER\r\ncdmFieldName = gender_source_value\r\n\r\n**********/\r\n\r\n\r\nSELECT num_violated_rows, CASE WHEN denominator.num_rows = 0 THEN 0 ELSE 1.0*num_violated_rows/denominator.num_rows END AS pct_violated_rows, \r\n  denominator.num_rows as num_denominator_rows\r\nFROM\r\n(\r\n  select num_violated_rows from\r\n  (\r\n    select\r\n      case when count_big(\"gender_source_value\") = 0 then 0\r\n      else 0\r\n    end as num_violated_rows\r\n    from cdm_ibm_mdcd_v993.dbo.PROVIDER cdmTable\r\n  ) violated_rows\r\n) violated_row_count,\r\n( \r\n\tSELECT 1 as num_rows\r\n) denominator\r\n;","CHECK_NAME":"cdmField","CHECK_LEVEL":"FIELD","CHECK_DESCRIPTION":"A yes or no value indicating if all fields are present in the PROVIDER table as expected based on the specification. ","CDM_TABLE_NAME":"PROVIDER","CDM_FIELD_NAME":"gender_source_value","SQL_FILE":"field_cdm_field.sql","CATEGORY":"Conformance","SUBCATEGORY":"Relational","CONTEXT":"Verification","checkId":208,"FAILED":0,"_row":"2.196"},{"NUM_VIOLATED_ROWS":0,"PCT_VIOLATED_ROWS":0,"NUM_DENOMINATOR_ROWS":1,"EXECUTION_TIME":"0.071998 secs","QUERY_TEXT":"\r\n/*********\r\nFIELD LEVEL check:\r\nCDM_FIELD - verify the field exists\r\n\r\nParameters used in this template:\r\ncdmDatabaseSchema = cdm_ibm_mdcd_v993.dbo\r\ncdmTableName = PROVIDER\r\ncdmFieldName = gender_source_concept_id\r\n\r\n**********/\r\n\r\n\r\nSELECT num_violated_rows, CASE WHEN denominator.num_rows = 0 THEN 0 ELSE 1.0*num_violated_rows/denominator.num_rows END AS pct_violated_rows, \r\n  denominator.num_rows as num_denominator_rows\r\nFROM\r\n(\r\n  select num_violated_rows from\r\n  (\r\n    select\r\n      case when count_big(\"gender_source_concept_id\") = 0 then 0\r\n      else 0\r\n    end as num_violated_rows\r\n    from cdm_ibm_mdcd_v993.dbo.PROVIDER cdmTable\r\n  ) violated_rows\r\n) violated_row_count,\r\n( \r\n\tSELECT 1 as num_rows\r\n) denominator\r\n;","CHECK_NAME":"cdmField","CHECK_LEVEL":"FIELD","CHECK_DESCRIPTION":"A yes or no value indicating if all fields are present in the PROVIDER table as expected based on the specification. ","CDM_TABLE_NAME":"PROVIDER","CDM_FIELD_NAME":"gender_source_concept_id","SQL_FILE":"field_cdm_field.sql","CATEGORY":"Conformance","SUBCATEGORY":"Relational","CONTEXT":"Verification","checkId":209,"FAILED":0,"_row":"2.197"},{"NUM_VIOLATED_ROWS":0,"PCT_VIOLATED_ROWS":0,"NUM_DENOMINATOR_ROWS":1,"EXECUTION_TIME":"0.077992 secs","QUERY_TEXT":"\r\n/*********\r\nFIELD LEVEL check:\r\nCDM_FIELD - verify the field exists\r\n\r\nParameters used in this template:\r\ncdmDatabaseSchema = cdm_ibm_mdcd_v993.dbo\r\ncdmTableName = PAYER_PLAN_PERIOD\r\ncdmFieldName = payer_plan_period_id\r\n\r\n**********/\r\n\r\n\r\nSELECT num_violated_rows, CASE WHEN denominator.num_rows = 0 THEN 0 ELSE 1.0*num_violated_rows/denominator.num_rows END AS pct_violated_rows, \r\n  denominator.num_rows as num_denominator_rows\r\nFROM\r\n(\r\n  select num_violated_rows from\r\n  (\r\n    select\r\n      case when count_big(\"payer_plan_period_id\") = 0 then 0\r\n      else 0\r\n    end as num_violated_rows\r\n    from cdm_ibm_mdcd_v993.dbo.PAYER_PLAN_PERIOD cdmTable\r\n  ) violated_rows\r\n) violated_row_count,\r\n( \r\n\tSELECT 1 as num_rows\r\n) denominator\r\n;","CHECK_NAME":"cdmField","CHECK_LEVEL":"FIELD","CHECK_DESCRIPTION":"A yes or no value indicating if all fields are present in the PAYER_PLAN_PERIOD table as expected based on the specification. ","CDM_TABLE_NAME":"PAYER_PLAN_PERIOD","CDM_FIELD_NAME":"payer_plan_period_id","SQL_FILE":"field_cdm_field.sql","CATEGORY":"Conformance","SUBCATEGORY":"Relational","CONTEXT":"Verification","checkId":210,"FAILED":0,"_row":"2.198"},{"NUM_VIOLATED_ROWS":0,"PCT_VIOLATED_ROWS":0,"NUM_DENOMINATOR_ROWS":1,"EXECUTION_TIME":"0.067992 secs","QUERY_TEXT":"\r\n/*********\r\nFIELD LEVEL check:\r\nCDM_FIELD - verify the field exists\r\n\r\nParameters used in this template:\r\ncdmDatabaseSchema = cdm_ibm_mdcd_v993.dbo\r\ncdmTableName = PAYER_PLAN_PERIOD\r\ncdmFieldName = person_id\r\n\r\n**********/\r\n\r\n\r\nSELECT num_violated_rows, CASE WHEN denominator.num_rows = 0 THEN 0 ELSE 1.0*num_violated_rows/denominator.num_rows END AS pct_violated_rows, \r\n  denominator.num_rows as num_denominator_rows\r\nFROM\r\n(\r\n  select num_violated_rows from\r\n  (\r\n    select\r\n      case when count_big(\"person_id\") = 0 then 0\r\n      else 0\r\n    end as num_violated_rows\r\n    from cdm_ibm_mdcd_v993.dbo.PAYER_PLAN_PERIOD cdmTable\r\n  ) violated_rows\r\n) violated_row_count,\r\n( \r\n\tSELECT 1 as num_rows\r\n) denominator\r\n;","CHECK_NAME":"cdmField","CHECK_LEVEL":"FIELD","CHECK_DESCRIPTION":"A yes or no value indicating if all fields are present in the PAYER_PLAN_PERIOD table as expected based on the specification. ","CDM_TABLE_NAME":"PAYER_PLAN_PERIOD","CDM_FIELD_NAME":"person_id","SQL_FILE":"field_cdm_field.sql","CATEGORY":"Conformance","SUBCATEGORY":"Relational","CONTEXT":"Verification","checkId":211,"FAILED":0,"_row":"2.199"},{"NUM_VIOLATED_ROWS":0,"PCT_VIOLATED_ROWS":0,"NUM_DENOMINATOR_ROWS":1,"EXECUTION_TIME":"0.069952 secs","QUERY_TEXT":"\r\n/*********\r\nFIELD LEVEL check:\r\nCDM_FIELD - verify the field exists\r\n\r\nParameters used in this template:\r\ncdmDatabaseSchema = cdm_ibm_mdcd_v993.dbo\r\ncdmTableName = PAYER_PLAN_PERIOD\r\ncdmFieldName = payer_plan_period_start_date\r\n\r\n**********/\r\n\r\n\r\nSELECT num_violated_rows, CASE WHEN denominator.num_rows = 0 THEN 0 ELSE 1.0*num_violated_rows/denominator.num_rows END AS pct_violated_rows, \r\n  denominator.num_rows as num_denominator_rows\r\nFROM\r\n(\r\n  select num_violated_rows from\r\n  (\r\n    select\r\n      case when count_big(\"payer_plan_period_start_date\") = 0 then 0\r\n      else 0\r\n    end as num_violated_rows\r\n    from cdm_ibm_mdcd_v993.dbo.PAYER_PLAN_PERIOD cdmTable\r\n  ) violated_rows\r\n) violated_row_count,\r\n( \r\n\tSELECT 1 as num_rows\r\n) denominator\r\n;","CHECK_NAME":"cdmField","CHECK_LEVEL":"FIELD","CHECK_DESCRIPTION":"A yes or no value indicating if all fields are present in the PAYER_PLAN_PERIOD table as expected based on the specification. ","CDM_TABLE_NAME":"PAYER_PLAN_PERIOD","CDM_FIELD_NAME":"payer_plan_period_start_date","SQL_FILE":"field_cdm_field.sql","CATEGORY":"Conformance","SUBCATEGORY":"Relational","CONTEXT":"Verification","checkId":212,"FAILED":0,"_row":"2.200"},{"NUM_VIOLATED_ROWS":0,"PCT_VIOLATED_ROWS":0,"NUM_DENOMINATOR_ROWS":1,"EXECUTION_TIME":"0.077997 secs","QUERY_TEXT":"\r\n/*********\r\nFIELD LEVEL check:\r\nCDM_FIELD - verify the field exists\r\n\r\nParameters used in this template:\r\ncdmDatabaseSchema = cdm_ibm_mdcd_v993.dbo\r\ncdmTableName = PAYER_PLAN_PERIOD\r\ncdmFieldName = payer_plan_period_end_date\r\n\r\n**********/\r\n\r\n\r\nSELECT num_violated_rows, CASE WHEN denominator.num_rows = 0 THEN 0 ELSE 1.0*num_violated_rows/denominator.num_rows END AS pct_violated_rows, \r\n  denominator.num_rows as num_denominator_rows\r\nFROM\r\n(\r\n  select num_violated_rows from\r\n  (\r\n    select\r\n      case when count_big(\"payer_plan_period_end_date\") = 0 then 0\r\n      else 0\r\n    end as num_violated_rows\r\n    from cdm_ibm_mdcd_v993.dbo.PAYER_PLAN_PERIOD cdmTable\r\n  ) violated_rows\r\n) violated_row_count,\r\n( \r\n\tSELECT 1 as num_rows\r\n) denominator\r\n;","CHECK_NAME":"cdmField","CHECK_LEVEL":"FIELD","CHECK_DESCRIPTION":"A yes or no value indicating if all fields are present in the PAYER_PLAN_PERIOD table as expected based on the specification. ","CDM_TABLE_NAME":"PAYER_PLAN_PERIOD","CDM_FIELD_NAME":"payer_plan_period_end_date","SQL_FILE":"field_cdm_field.sql","CATEGORY":"Conformance","SUBCATEGORY":"Relational","CONTEXT":"Verification","checkId":213,"FAILED":0,"_row":"2.201"},{"NUM_VIOLATED_ROWS":0,"PCT_VIOLATED_ROWS":0,"NUM_DENOMINATOR_ROWS":1,"EXECUTION_TIME":"0.073999 secs","QUERY_TEXT":"\r\n/*********\r\nFIELD LEVEL check:\r\nCDM_FIELD - verify the field exists\r\n\r\nParameters used in this template:\r\ncdmDatabaseSchema = cdm_ibm_mdcd_v993.dbo\r\ncdmTableName = PAYER_PLAN_PERIOD\r\ncdmFieldName = payer_concept_id\r\n\r\n**********/\r\n\r\n\r\nSELECT num_violated_rows, CASE WHEN denominator.num_rows = 0 THEN 0 ELSE 1.0*num_violated_rows/denominator.num_rows END AS pct_violated_rows, \r\n  denominator.num_rows as num_denominator_rows\r\nFROM\r\n(\r\n  select num_violated_rows from\r\n  (\r\n    select\r\n      case when count_big(\"payer_concept_id\") = 0 then 0\r\n      else 0\r\n    end as num_violated_rows\r\n    from cdm_ibm_mdcd_v993.dbo.PAYER_PLAN_PERIOD cdmTable\r\n  ) violated_rows\r\n) violated_row_count,\r\n( \r\n\tSELECT 1 as num_rows\r\n) denominator\r\n;","CHECK_NAME":"cdmField","CHECK_LEVEL":"FIELD","CHECK_DESCRIPTION":"A yes or no value indicating if all fields are present in the PAYER_PLAN_PERIOD table as expected based on the specification. ","CDM_TABLE_NAME":"PAYER_PLAN_PERIOD","CDM_FIELD_NAME":"payer_concept_id","SQL_FILE":"field_cdm_field.sql","CATEGORY":"Conformance","SUBCATEGORY":"Relational","CONTEXT":"Verification","checkId":214,"FAILED":0,"_row":"2.202"},{"NUM_VIOLATED_ROWS":0,"PCT_VIOLATED_ROWS":0,"NUM_DENOMINATOR_ROWS":1,"EXECUTION_TIME":"0.090996 secs","QUERY_TEXT":"\r\n/*********\r\nFIELD LEVEL check:\r\nCDM_FIELD - verify the field exists\r\n\r\nParameters used in this template:\r\ncdmDatabaseSchema = cdm_ibm_mdcd_v993.dbo\r\ncdmTableName = PAYER_PLAN_PERIOD\r\ncdmFieldName = payer_source_value\r\n\r\n**********/\r\n\r\n\r\nSELECT num_violated_rows, CASE WHEN denominator.num_rows = 0 THEN 0 ELSE 1.0*num_violated_rows/denominator.num_rows END AS pct_violated_rows, \r\n  denominator.num_rows as num_denominator_rows\r\nFROM\r\n(\r\n  select num_violated_rows from\r\n  (\r\n    select\r\n      case when count_big(\"payer_source_value\") = 0 then 0\r\n      else 0\r\n    end as num_violated_rows\r\n    from cdm_ibm_mdcd_v993.dbo.PAYER_PLAN_PERIOD cdmTable\r\n  ) violated_rows\r\n) violated_row_count,\r\n( \r\n\tSELECT 1 as num_rows\r\n) denominator\r\n;","CHECK_NAME":"cdmField","CHECK_LEVEL":"FIELD","CHECK_DESCRIPTION":"A yes or no value indicating if all fields are present in the PAYER_PLAN_PERIOD table as expected based on the specification. ","CDM_TABLE_NAME":"PAYER_PLAN_PERIOD","CDM_FIELD_NAME":"payer_source_value","SQL_FILE":"field_cdm_field.sql","CATEGORY":"Conformance","SUBCATEGORY":"Relational","CONTEXT":"Verification","checkId":215,"FAILED":0,"_row":"2.203"},{"NUM_VIOLATED_ROWS":0,"PCT_VIOLATED_ROWS":0,"NUM_DENOMINATOR_ROWS":1,"EXECUTION_TIME":"0.079000 secs","QUERY_TEXT":"\r\n/*********\r\nFIELD LEVEL check:\r\nCDM_FIELD - verify the field exists\r\n\r\nParameters used in this template:\r\ncdmDatabaseSchema = cdm_ibm_mdcd_v993.dbo\r\ncdmTableName = PAYER_PLAN_PERIOD\r\ncdmFieldName = payer_source_concept_id\r\n\r\n**********/\r\n\r\n\r\nSELECT num_violated_rows, CASE WHEN denominator.num_rows = 0 THEN 0 ELSE 1.0*num_violated_rows/denominator.num_rows END AS pct_violated_rows, \r\n  denominator.num_rows as num_denominator_rows\r\nFROM\r\n(\r\n  select num_violated_rows from\r\n  (\r\n    select\r\n      case when count_big(\"payer_source_concept_id\") = 0 then 0\r\n      else 0\r\n    end as num_violated_rows\r\n    from cdm_ibm_mdcd_v993.dbo.PAYER_PLAN_PERIOD cdmTable\r\n  ) violated_rows\r\n) violated_row_count,\r\n( \r\n\tSELECT 1 as num_rows\r\n) denominator\r\n;","CHECK_NAME":"cdmField","CHECK_LEVEL":"FIELD","CHECK_DESCRIPTION":"A yes or no value indicating if all fields are present in the PAYER_PLAN_PERIOD table as expected based on the specification. ","CDM_TABLE_NAME":"PAYER_PLAN_PERIOD","CDM_FIELD_NAME":"payer_source_concept_id","SQL_FILE":"field_cdm_field.sql","CATEGORY":"Conformance","SUBCATEGORY":"Relational","CONTEXT":"Verification","checkId":216,"FAILED":0,"_row":"2.204"},{"NUM_VIOLATED_ROWS":0,"PCT_VIOLATED_ROWS":0,"NUM_DENOMINATOR_ROWS":1,"EXECUTION_TIME":"0.089996 secs","QUERY_TEXT":"\r\n/*********\r\nFIELD LEVEL check:\r\nCDM_FIELD - verify the field exists\r\n\r\nParameters used in this template:\r\ncdmDatabaseSchema = cdm_ibm_mdcd_v993.dbo\r\ncdmTableName = PAYER_PLAN_PERIOD\r\ncdmFieldName = plan_concept_id\r\n\r\n**********/\r\n\r\n\r\nSELECT num_violated_rows, CASE WHEN denominator.num_rows = 0 THEN 0 ELSE 1.0*num_violated_rows/denominator.num_rows END AS pct_violated_rows, \r\n  denominator.num_rows as num_denominator_rows\r\nFROM\r\n(\r\n  select num_violated_rows from\r\n  (\r\n    select\r\n      case when count_big(\"plan_concept_id\") = 0 then 0\r\n      else 0\r\n    end as num_violated_rows\r\n    from cdm_ibm_mdcd_v993.dbo.PAYER_PLAN_PERIOD cdmTable\r\n  ) violated_rows\r\n) violated_row_count,\r\n( \r\n\tSELECT 1 as num_rows\r\n) denominator\r\n;","CHECK_NAME":"cdmField","CHECK_LEVEL":"FIELD","CHECK_DESCRIPTION":"A yes or no value indicating if all fields are present in the PAYER_PLAN_PERIOD table as expected based on the specification. ","CDM_TABLE_NAME":"PAYER_PLAN_PERIOD","CDM_FIELD_NAME":"plan_concept_id","SQL_FILE":"field_cdm_field.sql","CATEGORY":"Conformance","SUBCATEGORY":"Relational","CONTEXT":"Verification","checkId":217,"FAILED":0,"_row":"2.205"},{"NUM_VIOLATED_ROWS":0,"PCT_VIOLATED_ROWS":0,"NUM_DENOMINATOR_ROWS":1,"EXECUTION_TIME":"0.130942 secs","QUERY_TEXT":"\r\n/*********\r\nFIELD LEVEL check:\r\nCDM_FIELD - verify the field exists\r\n\r\nParameters used in this template:\r\ncdmDatabaseSchema = cdm_ibm_mdcd_v993.dbo\r\ncdmTableName = PAYER_PLAN_PERIOD\r\ncdmFieldName = plan_source_value\r\n\r\n**********/\r\n\r\n\r\nSELECT num_violated_rows, CASE WHEN denominator.num_rows = 0 THEN 0 ELSE 1.0*num_violated_rows/denominator.num_rows END AS pct_violated_rows, \r\n  denominator.num_rows as num_denominator_rows\r\nFROM\r\n(\r\n  select num_violated_rows from\r\n  (\r\n    select\r\n      case when count_big(\"plan_source_value\") = 0 then 0\r\n      else 0\r\n    end as num_violated_rows\r\n    from cdm_ibm_mdcd_v993.dbo.PAYER_PLAN_PERIOD cdmTable\r\n  ) violated_rows\r\n) violated_row_count,\r\n( \r\n\tSELECT 1 as num_rows\r\n) denominator\r\n;","CHECK_NAME":"cdmField","CHECK_LEVEL":"FIELD","CHECK_DESCRIPTION":"A yes or no value indicating if all fields are present in the PAYER_PLAN_PERIOD table as expected based on the specification. ","CDM_TABLE_NAME":"PAYER_PLAN_PERIOD","CDM_FIELD_NAME":"plan_source_value","SQL_FILE":"field_cdm_field.sql","CATEGORY":"Conformance","SUBCATEGORY":"Relational","CONTEXT":"Verification","checkId":218,"FAILED":0,"_row":"2.206"},{"NUM_VIOLATED_ROWS":0,"PCT_VIOLATED_ROWS":0,"NUM_DENOMINATOR_ROWS":1,"EXECUTION_TIME":"0.092995 secs","QUERY_TEXT":"\r\n/*********\r\nFIELD LEVEL check:\r\nCDM_FIELD - verify the field exists\r\n\r\nParameters used in this template:\r\ncdmDatabaseSchema = cdm_ibm_mdcd_v993.dbo\r\ncdmTableName = PAYER_PLAN_PERIOD\r\ncdmFieldName = plan_source_concept_id\r\n\r\n**********/\r\n\r\n\r\nSELECT num_violated_rows, CASE WHEN denominator.num_rows = 0 THEN 0 ELSE 1.0*num_violated_rows/denominator.num_rows END AS pct_violated_rows, \r\n  denominator.num_rows as num_denominator_rows\r\nFROM\r\n(\r\n  select num_violated_rows from\r\n  (\r\n    select\r\n      case when count_big(\"plan_source_concept_id\") = 0 then 0\r\n      else 0\r\n    end as num_violated_rows\r\n    from cdm_ibm_mdcd_v993.dbo.PAYER_PLAN_PERIOD cdmTable\r\n  ) violated_rows\r\n) violated_row_count,\r\n( \r\n\tSELECT 1 as num_rows\r\n) denominator\r\n;","CHECK_NAME":"cdmField","CHECK_LEVEL":"FIELD","CHECK_DESCRIPTION":"A yes or no value indicating if all fields are present in the PAYER_PLAN_PERIOD table as expected based on the specification. ","CDM_TABLE_NAME":"PAYER_PLAN_PERIOD","CDM_FIELD_NAME":"plan_source_concept_id","SQL_FILE":"field_cdm_field.sql","CATEGORY":"Conformance","SUBCATEGORY":"Relational","CONTEXT":"Verification","checkId":219,"FAILED":0,"_row":"2.207"},{"NUM_VIOLATED_ROWS":0,"PCT_VIOLATED_ROWS":0,"NUM_DENOMINATOR_ROWS":1,"EXECUTION_TIME":"0.078997 secs","QUERY_TEXT":"\r\n/*********\r\nFIELD LEVEL check:\r\nCDM_FIELD - verify the field exists\r\n\r\nParameters used in this template:\r\ncdmDatabaseSchema = cdm_ibm_mdcd_v993.dbo\r\ncdmTableName = PAYER_PLAN_PERIOD\r\ncdmFieldName = sponsor_concept_id\r\n\r\n**********/\r\n\r\n\r\nSELECT num_violated_rows, CASE WHEN denominator.num_rows = 0 THEN 0 ELSE 1.0*num_violated_rows/denominator.num_rows END AS pct_violated_rows, \r\n  denominator.num_rows as num_denominator_rows\r\nFROM\r\n(\r\n  select num_violated_rows from\r\n  (\r\n    select\r\n      case when count_big(\"sponsor_concept_id\") = 0 then 0\r\n      else 0\r\n    end as num_violated_rows\r\n    from cdm_ibm_mdcd_v993.dbo.PAYER_PLAN_PERIOD cdmTable\r\n  ) violated_rows\r\n) violated_row_count,\r\n( \r\n\tSELECT 1 as num_rows\r\n) denominator\r\n;","CHECK_NAME":"cdmField","CHECK_LEVEL":"FIELD","CHECK_DESCRIPTION":"A yes or no value indicating if all fields are present in the PAYER_PLAN_PERIOD table as expected based on the specification. ","CDM_TABLE_NAME":"PAYER_PLAN_PERIOD","CDM_FIELD_NAME":"sponsor_concept_id","SQL_FILE":"field_cdm_field.sql","CATEGORY":"Conformance","SUBCATEGORY":"Relational","CONTEXT":"Verification","checkId":220,"FAILED":0,"_row":"2.208"},{"NUM_VIOLATED_ROWS":0,"PCT_VIOLATED_ROWS":0,"NUM_DENOMINATOR_ROWS":1,"EXECUTION_TIME":"0.073996 secs","QUERY_TEXT":"\r\n/*********\r\nFIELD LEVEL check:\r\nCDM_FIELD - verify the field exists\r\n\r\nParameters used in this template:\r\ncdmDatabaseSchema = cdm_ibm_mdcd_v993.dbo\r\ncdmTableName = PAYER_PLAN_PERIOD\r\ncdmFieldName = sponsor_source_value\r\n\r\n**********/\r\n\r\n\r\nSELECT num_violated_rows, CASE WHEN denominator.num_rows = 0 THEN 0 ELSE 1.0*num_violated_rows/denominator.num_rows END AS pct_violated_rows, \r\n  denominator.num_rows as num_denominator_rows\r\nFROM\r\n(\r\n  select num_violated_rows from\r\n  (\r\n    select\r\n      case when count_big(\"sponsor_source_value\") = 0 then 0\r\n      else 0\r\n    end as num_violated_rows\r\n    from cdm_ibm_mdcd_v993.dbo.PAYER_PLAN_PERIOD cdmTable\r\n  ) violated_rows\r\n) violated_row_count,\r\n( \r\n\tSELECT 1 as num_rows\r\n) denominator\r\n;","CHECK_NAME":"cdmField","CHECK_LEVEL":"FIELD","CHECK_DESCRIPTION":"A yes or no value indicating if all fields are present in the PAYER_PLAN_PERIOD table as expected based on the specification. ","CDM_TABLE_NAME":"PAYER_PLAN_PERIOD","CDM_FIELD_NAME":"sponsor_source_value","SQL_FILE":"field_cdm_field.sql","CATEGORY":"Conformance","SUBCATEGORY":"Relational","CONTEXT":"Verification","checkId":221,"FAILED":0,"_row":"2.209"},{"NUM_VIOLATED_ROWS":0,"PCT_VIOLATED_ROWS":0,"NUM_DENOMINATOR_ROWS":1,"EXECUTION_TIME":"0.075996 secs","QUERY_TEXT":"\r\n/*********\r\nFIELD LEVEL check:\r\nCDM_FIELD - verify the field exists\r\n\r\nParameters used in this template:\r\ncdmDatabaseSchema = cdm_ibm_mdcd_v993.dbo\r\ncdmTableName = PAYER_PLAN_PERIOD\r\ncdmFieldName = sponsor_source_concept_id\r\n\r\n**********/\r\n\r\n\r\nSELECT num_violated_rows, CASE WHEN denominator.num_rows = 0 THEN 0 ELSE 1.0*num_violated_rows/denominator.num_rows END AS pct_violated_rows, \r\n  denominator.num_rows as num_denominator_rows\r\nFROM\r\n(\r\n  select num_violated_rows from\r\n  (\r\n    select\r\n      case when count_big(\"sponsor_source_concept_id\") = 0 then 0\r\n      else 0\r\n    end as num_violated_rows\r\n    from cdm_ibm_mdcd_v993.dbo.PAYER_PLAN_PERIOD cdmTable\r\n  ) violated_rows\r\n) violated_row_count,\r\n( \r\n\tSELECT 1 as num_rows\r\n) denominator\r\n;","CHECK_NAME":"cdmField","CHECK_LEVEL":"FIELD","CHECK_DESCRIPTION":"A yes or no value indicating if all fields are present in the PAYER_PLAN_PERIOD table as expected based on the specification. ","CDM_TABLE_NAME":"PAYER_PLAN_PERIOD","CDM_FIELD_NAME":"sponsor_source_concept_id","SQL_FILE":"field_cdm_field.sql","CATEGORY":"Conformance","SUBCATEGORY":"Relational","CONTEXT":"Verification","checkId":222,"FAILED":0,"_row":"2.210"},{"NUM_VIOLATED_ROWS":0,"PCT_VIOLATED_ROWS":0,"NUM_DENOMINATOR_ROWS":1,"EXECUTION_TIME":"0.072954 secs","QUERY_TEXT":"\r\n/*********\r\nFIELD LEVEL check:\r\nCDM_FIELD - verify the field exists\r\n\r\nParameters used in this template:\r\ncdmDatabaseSchema = cdm_ibm_mdcd_v993.dbo\r\ncdmTableName = PAYER_PLAN_PERIOD\r\ncdmFieldName = family_source_value\r\n\r\n**********/\r\n\r\n\r\nSELECT num_violated_rows, CASE WHEN denominator.num_rows = 0 THEN 0 ELSE 1.0*num_violated_rows/denominator.num_rows END AS pct_violated_rows, \r\n  denominator.num_rows as num_denominator_rows\r\nFROM\r\n(\r\n  select num_violated_rows from\r\n  (\r\n    select\r\n      case when count_big(\"family_source_value\") = 0 then 0\r\n      else 0\r\n    end as num_violated_rows\r\n    from cdm_ibm_mdcd_v993.dbo.PAYER_PLAN_PERIOD cdmTable\r\n  ) violated_rows\r\n) violated_row_count,\r\n( \r\n\tSELECT 1 as num_rows\r\n) denominator\r\n;","CHECK_NAME":"cdmField","CHECK_LEVEL":"FIELD","CHECK_DESCRIPTION":"A yes or no value indicating if all fields are present in the PAYER_PLAN_PERIOD table as expected based on the specification. ","CDM_TABLE_NAME":"PAYER_PLAN_PERIOD","CDM_FIELD_NAME":"family_source_value","SQL_FILE":"field_cdm_field.sql","CATEGORY":"Conformance","SUBCATEGORY":"Relational","CONTEXT":"Verification","checkId":223,"FAILED":0,"_row":"2.211"},{"NUM_VIOLATED_ROWS":0,"PCT_VIOLATED_ROWS":0,"NUM_DENOMINATOR_ROWS":1,"EXECUTION_TIME":"0.070991 secs","QUERY_TEXT":"\r\n/*********\r\nFIELD LEVEL check:\r\nCDM_FIELD - verify the field exists\r\n\r\nParameters used in this template:\r\ncdmDatabaseSchema = cdm_ibm_mdcd_v993.dbo\r\ncdmTableName = PAYER_PLAN_PERIOD\r\ncdmFieldName = stop_reason_concept_id\r\n\r\n**********/\r\n\r\n\r\nSELECT num_violated_rows, CASE WHEN denominator.num_rows = 0 THEN 0 ELSE 1.0*num_violated_rows/denominator.num_rows END AS pct_violated_rows, \r\n  denominator.num_rows as num_denominator_rows\r\nFROM\r\n(\r\n  select num_violated_rows from\r\n  (\r\n    select\r\n      case when count_big(\"stop_reason_concept_id\") = 0 then 0\r\n      else 0\r\n    end as num_violated_rows\r\n    from cdm_ibm_mdcd_v993.dbo.PAYER_PLAN_PERIOD cdmTable\r\n  ) violated_rows\r\n) violated_row_count,\r\n( \r\n\tSELECT 1 as num_rows\r\n) denominator\r\n;","CHECK_NAME":"cdmField","CHECK_LEVEL":"FIELD","CHECK_DESCRIPTION":"A yes or no value indicating if all fields are present in the PAYER_PLAN_PERIOD table as expected based on the specification. ","CDM_TABLE_NAME":"PAYER_PLAN_PERIOD","CDM_FIELD_NAME":"stop_reason_concept_id","SQL_FILE":"field_cdm_field.sql","CATEGORY":"Conformance","SUBCATEGORY":"Relational","CONTEXT":"Verification","checkId":224,"FAILED":0,"_row":"2.212"},{"NUM_VIOLATED_ROWS":0,"PCT_VIOLATED_ROWS":0,"NUM_DENOMINATOR_ROWS":1,"EXECUTION_TIME":"0.073996 secs","QUERY_TEXT":"\r\n/*********\r\nFIELD LEVEL check:\r\nCDM_FIELD - verify the field exists\r\n\r\nParameters used in this template:\r\ncdmDatabaseSchema = cdm_ibm_mdcd_v993.dbo\r\ncdmTableName = PAYER_PLAN_PERIOD\r\ncdmFieldName = stop_reason_source_value\r\n\r\n**********/\r\n\r\n\r\nSELECT num_violated_rows, CASE WHEN denominator.num_rows = 0 THEN 0 ELSE 1.0*num_violated_rows/denominator.num_rows END AS pct_violated_rows, \r\n  denominator.num_rows as num_denominator_rows\r\nFROM\r\n(\r\n  select num_violated_rows from\r\n  (\r\n    select\r\n      case when count_big(\"stop_reason_source_value\") = 0 then 0\r\n      else 0\r\n    end as num_violated_rows\r\n    from cdm_ibm_mdcd_v993.dbo.PAYER_PLAN_PERIOD cdmTable\r\n  ) violated_rows\r\n) violated_row_count,\r\n( \r\n\tSELECT 1 as num_rows\r\n) denominator\r\n;","CHECK_NAME":"cdmField","CHECK_LEVEL":"FIELD","CHECK_DESCRIPTION":"A yes or no value indicating if all fields are present in the PAYER_PLAN_PERIOD table as expected based on the specification. ","CDM_TABLE_NAME":"PAYER_PLAN_PERIOD","CDM_FIELD_NAME":"stop_reason_source_value","SQL_FILE":"field_cdm_field.sql","CATEGORY":"Conformance","SUBCATEGORY":"Relational","CONTEXT":"Verification","checkId":225,"FAILED":0,"_row":"2.213"},{"NUM_VIOLATED_ROWS":0,"PCT_VIOLATED_ROWS":0,"NUM_DENOMINATOR_ROWS":1,"EXECUTION_TIME":"0.077001 secs","QUERY_TEXT":"\r\n/*********\r\nFIELD LEVEL check:\r\nCDM_FIELD - verify the field exists\r\n\r\nParameters used in this template:\r\ncdmDatabaseSchema = cdm_ibm_mdcd_v993.dbo\r\ncdmTableName = PAYER_PLAN_PERIOD\r\ncdmFieldName = stop_reason_source_concept_id\r\n\r\n**********/\r\n\r\n\r\nSELECT num_violated_rows, CASE WHEN denominator.num_rows = 0 THEN 0 ELSE 1.0*num_violated_rows/denominator.num_rows END AS pct_violated_rows, \r\n  denominator.num_rows as num_denominator_rows\r\nFROM\r\n(\r\n  select num_violated_rows from\r\n  (\r\n    select\r\n      case when count_big(\"stop_reason_source_concept_id\") = 0 then 0\r\n      else 0\r\n    end as num_violated_rows\r\n    from cdm_ibm_mdcd_v993.dbo.PAYER_PLAN_PERIOD cdmTable\r\n  ) violated_rows\r\n) violated_row_count,\r\n( \r\n\tSELECT 1 as num_rows\r\n) denominator\r\n;","CHECK_NAME":"cdmField","CHECK_LEVEL":"FIELD","CHECK_DESCRIPTION":"A yes or no value indicating if all fields are present in the PAYER_PLAN_PERIOD table as expected based on the specification. ","CDM_TABLE_NAME":"PAYER_PLAN_PERIOD","CDM_FIELD_NAME":"stop_reason_source_concept_id","SQL_FILE":"field_cdm_field.sql","CATEGORY":"Conformance","SUBCATEGORY":"Relational","CONTEXT":"Verification","checkId":226,"FAILED":0,"_row":"2.214"},{"NUM_VIOLATED_ROWS":0,"PCT_VIOLATED_ROWS":0,"NUM_DENOMINATOR_ROWS":1,"EXECUTION_TIME":"0.069996 secs","QUERY_TEXT":"\r\n/*********\r\nFIELD LEVEL check:\r\nCDM_FIELD - verify the field exists\r\n\r\nParameters used in this template:\r\ncdmDatabaseSchema = cdm_ibm_mdcd_v993.dbo\r\ncdmTableName = COST\r\ncdmFieldName = cost_id\r\n\r\n**********/\r\n\r\n\r\nSELECT num_violated_rows, CASE WHEN denominator.num_rows = 0 THEN 0 ELSE 1.0*num_violated_rows/denominator.num_rows END AS pct_violated_rows, \r\n  denominator.num_rows as num_denominator_rows\r\nFROM\r\n(\r\n  select num_violated_rows from\r\n  (\r\n    select\r\n      case when count_big(\"cost_id\") = 0 then 0\r\n      else 0\r\n    end as num_violated_rows\r\n    from cdm_ibm_mdcd_v993.dbo.COST cdmTable\r\n  ) violated_rows\r\n) violated_row_count,\r\n( \r\n\tSELECT 1 as num_rows\r\n) denominator\r\n;","CHECK_NAME":"cdmField","CHECK_LEVEL":"FIELD","CHECK_DESCRIPTION":"A yes or no value indicating if all fields are present in the COST table as expected based on the specification. ","CDM_TABLE_NAME":"COST","CDM_FIELD_NAME":"cost_id","SQL_FILE":"field_cdm_field.sql","CATEGORY":"Conformance","SUBCATEGORY":"Relational","CONTEXT":"Verification","checkId":227,"FAILED":0,"_row":"2.215"},{"NUM_VIOLATED_ROWS":0,"PCT_VIOLATED_ROWS":0,"NUM_DENOMINATOR_ROWS":1,"EXECUTION_TIME":"0.069983 secs","QUERY_TEXT":"\r\n/*********\r\nFIELD LEVEL check:\r\nCDM_FIELD - verify the field exists\r\n\r\nParameters used in this template:\r\ncdmDatabaseSchema = cdm_ibm_mdcd_v993.dbo\r\ncdmTableName = COST\r\ncdmFieldName = cost_event_id\r\n\r\n**********/\r\n\r\n\r\nSELECT num_violated_rows, CASE WHEN denominator.num_rows = 0 THEN 0 ELSE 1.0*num_violated_rows/denominator.num_rows END AS pct_violated_rows, \r\n  denominator.num_rows as num_denominator_rows\r\nFROM\r\n(\r\n  select num_violated_rows from\r\n  (\r\n    select\r\n      case when count_big(\"cost_event_id\") = 0 then 0\r\n      else 0\r\n    end as num_violated_rows\r\n    from cdm_ibm_mdcd_v993.dbo.COST cdmTable\r\n  ) violated_rows\r\n) violated_row_count,\r\n( \r\n\tSELECT 1 as num_rows\r\n) denominator\r\n;","CHECK_NAME":"cdmField","CHECK_LEVEL":"FIELD","CHECK_DESCRIPTION":"A yes or no value indicating if all fields are present in the COST table as expected based on the specification. ","CDM_TABLE_NAME":"COST","CDM_FIELD_NAME":"cost_event_id","SQL_FILE":"field_cdm_field.sql","CATEGORY":"Conformance","SUBCATEGORY":"Relational","CONTEXT":"Verification","checkId":228,"FAILED":0,"_row":"2.216"},{"NUM_VIOLATED_ROWS":0,"PCT_VIOLATED_ROWS":0,"NUM_DENOMINATOR_ROWS":1,"EXECUTION_TIME":"0.068996 secs","QUERY_TEXT":"\r\n/*********\r\nFIELD LEVEL check:\r\nCDM_FIELD - verify the field exists\r\n\r\nParameters used in this template:\r\ncdmDatabaseSchema = cdm_ibm_mdcd_v993.dbo\r\ncdmTableName = COST\r\ncdmFieldName = cost_domain_id\r\n\r\n**********/\r\n\r\n\r\nSELECT num_violated_rows, CASE WHEN denominator.num_rows = 0 THEN 0 ELSE 1.0*num_violated_rows/denominator.num_rows END AS pct_violated_rows, \r\n  denominator.num_rows as num_denominator_rows\r\nFROM\r\n(\r\n  select num_violated_rows from\r\n  (\r\n    select\r\n      case when count_big(\"cost_domain_id\") = 0 then 0\r\n      else 0\r\n    end as num_violated_rows\r\n    from cdm_ibm_mdcd_v993.dbo.COST cdmTable\r\n  ) violated_rows\r\n) violated_row_count,\r\n( \r\n\tSELECT 1 as num_rows\r\n) denominator\r\n;","CHECK_NAME":"cdmField","CHECK_LEVEL":"FIELD","CHECK_DESCRIPTION":"A yes or no value indicating if all fields are present in the COST table as expected based on the specification. ","CDM_TABLE_NAME":"COST","CDM_FIELD_NAME":"cost_domain_id","SQL_FILE":"field_cdm_field.sql","CATEGORY":"Conformance","SUBCATEGORY":"Relational","CONTEXT":"Verification","checkId":229,"FAILED":0,"_row":"2.217"},{"NUM_VIOLATED_ROWS":0,"PCT_VIOLATED_ROWS":0,"NUM_DENOMINATOR_ROWS":1,"EXECUTION_TIME":"0.064997 secs","QUERY_TEXT":"\r\n/*********\r\nFIELD LEVEL check:\r\nCDM_FIELD - verify the field exists\r\n\r\nParameters used in this template:\r\ncdmDatabaseSchema = cdm_ibm_mdcd_v993.dbo\r\ncdmTableName = COST\r\ncdmFieldName = cost_type_concept_id\r\n\r\n**********/\r\n\r\n\r\nSELECT num_violated_rows, CASE WHEN denominator.num_rows = 0 THEN 0 ELSE 1.0*num_violated_rows/denominator.num_rows END AS pct_violated_rows, \r\n  denominator.num_rows as num_denominator_rows\r\nFROM\r\n(\r\n  select num_violated_rows from\r\n  (\r\n    select\r\n      case when count_big(\"cost_type_concept_id\") = 0 then 0\r\n      else 0\r\n    end as num_violated_rows\r\n    from cdm_ibm_mdcd_v993.dbo.COST cdmTable\r\n  ) violated_rows\r\n) violated_row_count,\r\n( \r\n\tSELECT 1 as num_rows\r\n) denominator\r\n;","CHECK_NAME":"cdmField","CHECK_LEVEL":"FIELD","CHECK_DESCRIPTION":"A yes or no value indicating if all fields are present in the COST table as expected based on the specification. ","CDM_TABLE_NAME":"COST","CDM_FIELD_NAME":"cost_type_concept_id","SQL_FILE":"field_cdm_field.sql","CATEGORY":"Conformance","SUBCATEGORY":"Relational","CONTEXT":"Verification","checkId":230,"FAILED":0,"_row":"2.218"},{"NUM_VIOLATED_ROWS":0,"PCT_VIOLATED_ROWS":0,"NUM_DENOMINATOR_ROWS":1,"EXECUTION_TIME":"0.073994 secs","QUERY_TEXT":"\r\n/*********\r\nFIELD LEVEL check:\r\nCDM_FIELD - verify the field exists\r\n\r\nParameters used in this template:\r\ncdmDatabaseSchema = cdm_ibm_mdcd_v993.dbo\r\ncdmTableName = COST\r\ncdmFieldName = currency_concept_id\r\n\r\n**********/\r\n\r\n\r\nSELECT num_violated_rows, CASE WHEN denominator.num_rows = 0 THEN 0 ELSE 1.0*num_violated_rows/denominator.num_rows END AS pct_violated_rows, \r\n  denominator.num_rows as num_denominator_rows\r\nFROM\r\n(\r\n  select num_violated_rows from\r\n  (\r\n    select\r\n      case when count_big(\"currency_concept_id\") = 0 then 0\r\n      else 0\r\n    end as num_violated_rows\r\n    from cdm_ibm_mdcd_v993.dbo.COST cdmTable\r\n  ) violated_rows\r\n) violated_row_count,\r\n( \r\n\tSELECT 1 as num_rows\r\n) denominator\r\n;","CHECK_NAME":"cdmField","CHECK_LEVEL":"FIELD","CHECK_DESCRIPTION":"A yes or no value indicating if all fields are present in the COST table as expected based on the specification. ","CDM_TABLE_NAME":"COST","CDM_FIELD_NAME":"currency_concept_id","SQL_FILE":"field_cdm_field.sql","CATEGORY":"Conformance","SUBCATEGORY":"Relational","CONTEXT":"Verification","checkId":231,"FAILED":0,"_row":"2.219"},{"NUM_VIOLATED_ROWS":0,"PCT_VIOLATED_ROWS":0,"NUM_DENOMINATOR_ROWS":1,"EXECUTION_TIME":"0.073997 secs","QUERY_TEXT":"\r\n/*********\r\nFIELD LEVEL check:\r\nCDM_FIELD - verify the field exists\r\n\r\nParameters used in this template:\r\ncdmDatabaseSchema = cdm_ibm_mdcd_v993.dbo\r\ncdmTableName = COST\r\ncdmFieldName = total_charge\r\n\r\n**********/\r\n\r\n\r\nSELECT num_violated_rows, CASE WHEN denominator.num_rows = 0 THEN 0 ELSE 1.0*num_violated_rows/denominator.num_rows END AS pct_violated_rows, \r\n  denominator.num_rows as num_denominator_rows\r\nFROM\r\n(\r\n  select num_violated_rows from\r\n  (\r\n    select\r\n      case when count_big(\"total_charge\") = 0 then 0\r\n      else 0\r\n    end as num_violated_rows\r\n    from cdm_ibm_mdcd_v993.dbo.COST cdmTable\r\n  ) violated_rows\r\n) violated_row_count,\r\n( \r\n\tSELECT 1 as num_rows\r\n) denominator\r\n;","CHECK_NAME":"cdmField","CHECK_LEVEL":"FIELD","CHECK_DESCRIPTION":"A yes or no value indicating if all fields are present in the COST table as expected based on the specification. ","CDM_TABLE_NAME":"COST","CDM_FIELD_NAME":"total_charge","SQL_FILE":"field_cdm_field.sql","CATEGORY":"Conformance","SUBCATEGORY":"Relational","CONTEXT":"Verification","checkId":232,"FAILED":0,"_row":"2.220"},{"NUM_VIOLATED_ROWS":0,"PCT_VIOLATED_ROWS":0,"NUM_DENOMINATOR_ROWS":1,"EXECUTION_TIME":"0.067998 secs","QUERY_TEXT":"\r\n/*********\r\nFIELD LEVEL check:\r\nCDM_FIELD - verify the field exists\r\n\r\nParameters used in this template:\r\ncdmDatabaseSchema = cdm_ibm_mdcd_v993.dbo\r\ncdmTableName = COST\r\ncdmFieldName = total_cost\r\n\r\n**********/\r\n\r\n\r\nSELECT num_violated_rows, CASE WHEN denominator.num_rows = 0 THEN 0 ELSE 1.0*num_violated_rows/denominator.num_rows END AS pct_violated_rows, \r\n  denominator.num_rows as num_denominator_rows\r\nFROM\r\n(\r\n  select num_violated_rows from\r\n  (\r\n    select\r\n      case when count_big(\"total_cost\") = 0 then 0\r\n      else 0\r\n    end as num_violated_rows\r\n    from cdm_ibm_mdcd_v993.dbo.COST cdmTable\r\n  ) violated_rows\r\n) violated_row_count,\r\n( \r\n\tSELECT 1 as num_rows\r\n) denominator\r\n;","CHECK_NAME":"cdmField","CHECK_LEVEL":"FIELD","CHECK_DESCRIPTION":"A yes or no value indicating if all fields are present in the COST table as expected based on the specification. ","CDM_TABLE_NAME":"COST","CDM_FIELD_NAME":"total_cost","SQL_FILE":"field_cdm_field.sql","CATEGORY":"Conformance","SUBCATEGORY":"Relational","CONTEXT":"Verification","checkId":233,"FAILED":0,"_row":"2.221"},{"NUM_VIOLATED_ROWS":0,"PCT_VIOLATED_ROWS":0,"NUM_DENOMINATOR_ROWS":1,"EXECUTION_TIME":"0.076002 secs","QUERY_TEXT":"\r\n/*********\r\nFIELD LEVEL check:\r\nCDM_FIELD - verify the field exists\r\n\r\nParameters used in this template:\r\ncdmDatabaseSchema = cdm_ibm_mdcd_v993.dbo\r\ncdmTableName = COST\r\ncdmFieldName = total_paid\r\n\r\n**********/\r\n\r\n\r\nSELECT num_violated_rows, CASE WHEN denominator.num_rows = 0 THEN 0 ELSE 1.0*num_violated_rows/denominator.num_rows END AS pct_violated_rows, \r\n  denominator.num_rows as num_denominator_rows\r\nFROM\r\n(\r\n  select num_violated_rows from\r\n  (\r\n    select\r\n      case when count_big(\"total_paid\") = 0 then 0\r\n      else 0\r\n    end as num_violated_rows\r\n    from cdm_ibm_mdcd_v993.dbo.COST cdmTable\r\n  ) violated_rows\r\n) violated_row_count,\r\n( \r\n\tSELECT 1 as num_rows\r\n) denominator\r\n;","CHECK_NAME":"cdmField","CHECK_LEVEL":"FIELD","CHECK_DESCRIPTION":"A yes or no value indicating if all fields are present in the COST table as expected based on the specification. ","CDM_TABLE_NAME":"COST","CDM_FIELD_NAME":"total_paid","SQL_FILE":"field_cdm_field.sql","CATEGORY":"Conformance","SUBCATEGORY":"Relational","CONTEXT":"Verification","checkId":234,"FAILED":0,"_row":"2.222"},{"NUM_VIOLATED_ROWS":0,"PCT_VIOLATED_ROWS":0,"NUM_DENOMINATOR_ROWS":1,"EXECUTION_TIME":"0.079012 secs","QUERY_TEXT":"\r\n/*********\r\nFIELD LEVEL check:\r\nCDM_FIELD - verify the field exists\r\n\r\nParameters used in this template:\r\ncdmDatabaseSchema = cdm_ibm_mdcd_v993.dbo\r\ncdmTableName = COST\r\ncdmFieldName = paid_by_payer\r\n\r\n**********/\r\n\r\n\r\nSELECT num_violated_rows, CASE WHEN denominator.num_rows = 0 THEN 0 ELSE 1.0*num_violated_rows/denominator.num_rows END AS pct_violated_rows, \r\n  denominator.num_rows as num_denominator_rows\r\nFROM\r\n(\r\n  select num_violated_rows from\r\n  (\r\n    select\r\n      case when count_big(\"paid_by_payer\") = 0 then 0\r\n      else 0\r\n    end as num_violated_rows\r\n    from cdm_ibm_mdcd_v993.dbo.COST cdmTable\r\n  ) violated_rows\r\n) violated_row_count,\r\n( \r\n\tSELECT 1 as num_rows\r\n) denominator\r\n;","CHECK_NAME":"cdmField","CHECK_LEVEL":"FIELD","CHECK_DESCRIPTION":"A yes or no value indicating if all fields are present in the COST table as expected based on the specification. ","CDM_TABLE_NAME":"COST","CDM_FIELD_NAME":"paid_by_payer","SQL_FILE":"field_cdm_field.sql","CATEGORY":"Conformance","SUBCATEGORY":"Relational","CONTEXT":"Verification","checkId":235,"FAILED":0,"_row":"2.223"},{"NUM_VIOLATED_ROWS":0,"PCT_VIOLATED_ROWS":0,"NUM_DENOMINATOR_ROWS":1,"EXECUTION_TIME":"0.076006 secs","QUERY_TEXT":"\r\n/*********\r\nFIELD LEVEL check:\r\nCDM_FIELD - verify the field exists\r\n\r\nParameters used in this template:\r\ncdmDatabaseSchema = cdm_ibm_mdcd_v993.dbo\r\ncdmTableName = COST\r\ncdmFieldName = paid_by_patient\r\n\r\n**********/\r\n\r\n\r\nSELECT num_violated_rows, CASE WHEN denominator.num_rows = 0 THEN 0 ELSE 1.0*num_violated_rows/denominator.num_rows END AS pct_violated_rows, \r\n  denominator.num_rows as num_denominator_rows\r\nFROM\r\n(\r\n  select num_violated_rows from\r\n  (\r\n    select\r\n      case when count_big(\"paid_by_patient\") = 0 then 0\r\n      else 0\r\n    end as num_violated_rows\r\n    from cdm_ibm_mdcd_v993.dbo.COST cdmTable\r\n  ) violated_rows\r\n) violated_row_count,\r\n( \r\n\tSELECT 1 as num_rows\r\n) denominator\r\n;","CHECK_NAME":"cdmField","CHECK_LEVEL":"FIELD","CHECK_DESCRIPTION":"A yes or no value indicating if all fields are present in the COST table as expected based on the specification. ","CDM_TABLE_NAME":"COST","CDM_FIELD_NAME":"paid_by_patient","SQL_FILE":"field_cdm_field.sql","CATEGORY":"Conformance","SUBCATEGORY":"Relational","CONTEXT":"Verification","checkId":236,"FAILED":0,"_row":"2.224"},{"NUM_VIOLATED_ROWS":0,"PCT_VIOLATED_ROWS":0,"NUM_DENOMINATOR_ROWS":1,"EXECUTION_TIME":"0.070997 secs","QUERY_TEXT":"\r\n/*********\r\nFIELD LEVEL check:\r\nCDM_FIELD - verify the field exists\r\n\r\nParameters used in this template:\r\ncdmDatabaseSchema = cdm_ibm_mdcd_v993.dbo\r\ncdmTableName = COST\r\ncdmFieldName = paid_patient_copay\r\n\r\n**********/\r\n\r\n\r\nSELECT num_violated_rows, CASE WHEN denominator.num_rows = 0 THEN 0 ELSE 1.0*num_violated_rows/denominator.num_rows END AS pct_violated_rows, \r\n  denominator.num_rows as num_denominator_rows\r\nFROM\r\n(\r\n  select num_violated_rows from\r\n  (\r\n    select\r\n      case when count_big(\"paid_patient_copay\") = 0 then 0\r\n      else 0\r\n    end as num_violated_rows\r\n    from cdm_ibm_mdcd_v993.dbo.COST cdmTable\r\n  ) violated_rows\r\n) violated_row_count,\r\n( \r\n\tSELECT 1 as num_rows\r\n) denominator\r\n;","CHECK_NAME":"cdmField","CHECK_LEVEL":"FIELD","CHECK_DESCRIPTION":"A yes or no value indicating if all fields are present in the COST table as expected based on the specification. ","CDM_TABLE_NAME":"COST","CDM_FIELD_NAME":"paid_patient_copay","SQL_FILE":"field_cdm_field.sql","CATEGORY":"Conformance","SUBCATEGORY":"Relational","CONTEXT":"Verification","checkId":237,"FAILED":0,"_row":"2.225"},{"NUM_VIOLATED_ROWS":0,"PCT_VIOLATED_ROWS":0,"NUM_DENOMINATOR_ROWS":1,"EXECUTION_TIME":"0.065997 secs","QUERY_TEXT":"\r\n/*********\r\nFIELD LEVEL check:\r\nCDM_FIELD - verify the field exists\r\n\r\nParameters used in this template:\r\ncdmDatabaseSchema = cdm_ibm_mdcd_v993.dbo\r\ncdmTableName = COST\r\ncdmFieldName = paid_patient_coinsurance\r\n\r\n**********/\r\n\r\n\r\nSELECT num_violated_rows, CASE WHEN denominator.num_rows = 0 THEN 0 ELSE 1.0*num_violated_rows/denominator.num_rows END AS pct_violated_rows, \r\n  denominator.num_rows as num_denominator_rows\r\nFROM\r\n(\r\n  select num_violated_rows from\r\n  (\r\n    select\r\n      case when count_big(\"paid_patient_coinsurance\") = 0 then 0\r\n      else 0\r\n    end as num_violated_rows\r\n    from cdm_ibm_mdcd_v993.dbo.COST cdmTable\r\n  ) violated_rows\r\n) violated_row_count,\r\n( \r\n\tSELECT 1 as num_rows\r\n) denominator\r\n;","CHECK_NAME":"cdmField","CHECK_LEVEL":"FIELD","CHECK_DESCRIPTION":"A yes or no value indicating if all fields are present in the COST table as expected based on the specification. ","CDM_TABLE_NAME":"COST","CDM_FIELD_NAME":"paid_patient_coinsurance","SQL_FILE":"field_cdm_field.sql","CATEGORY":"Conformance","SUBCATEGORY":"Relational","CONTEXT":"Verification","checkId":238,"FAILED":0,"_row":"2.226"},{"NUM_VIOLATED_ROWS":0,"PCT_VIOLATED_ROWS":0,"NUM_DENOMINATOR_ROWS":1,"EXECUTION_TIME":"0.079982 secs","QUERY_TEXT":"\r\n/*********\r\nFIELD LEVEL check:\r\nCDM_FIELD - verify the field exists\r\n\r\nParameters used in this template:\r\ncdmDatabaseSchema = cdm_ibm_mdcd_v993.dbo\r\ncdmTableName = COST\r\ncdmFieldName = paid_patient_deductible\r\n\r\n**********/\r\n\r\n\r\nSELECT num_violated_rows, CASE WHEN denominator.num_rows = 0 THEN 0 ELSE 1.0*num_violated_rows/denominator.num_rows END AS pct_violated_rows, \r\n  denominator.num_rows as num_denominator_rows\r\nFROM\r\n(\r\n  select num_violated_rows from\r\n  (\r\n    select\r\n      case when count_big(\"paid_patient_deductible\") = 0 then 0\r\n      else 0\r\n    end as num_violated_rows\r\n    from cdm_ibm_mdcd_v993.dbo.COST cdmTable\r\n  ) violated_rows\r\n) violated_row_count,\r\n( \r\n\tSELECT 1 as num_rows\r\n) denominator\r\n;","CHECK_NAME":"cdmField","CHECK_LEVEL":"FIELD","CHECK_DESCRIPTION":"A yes or no value indicating if all fields are present in the COST table as expected based on the specification. ","CDM_TABLE_NAME":"COST","CDM_FIELD_NAME":"paid_patient_deductible","SQL_FILE":"field_cdm_field.sql","CATEGORY":"Conformance","SUBCATEGORY":"Relational","CONTEXT":"Verification","checkId":239,"FAILED":0,"_row":"2.227"},{"NUM_VIOLATED_ROWS":0,"PCT_VIOLATED_ROWS":0,"NUM_DENOMINATOR_ROWS":1,"EXECUTION_TIME":"0.064996 secs","QUERY_TEXT":"\r\n/*********\r\nFIELD LEVEL check:\r\nCDM_FIELD - verify the field exists\r\n\r\nParameters used in this template:\r\ncdmDatabaseSchema = cdm_ibm_mdcd_v993.dbo\r\ncdmTableName = COST\r\ncdmFieldName = paid_by_primary\r\n\r\n**********/\r\n\r\n\r\nSELECT num_violated_rows, CASE WHEN denominator.num_rows = 0 THEN 0 ELSE 1.0*num_violated_rows/denominator.num_rows END AS pct_violated_rows, \r\n  denominator.num_rows as num_denominator_rows\r\nFROM\r\n(\r\n  select num_violated_rows from\r\n  (\r\n    select\r\n      case when count_big(\"paid_by_primary\") = 0 then 0\r\n      else 0\r\n    end as num_violated_rows\r\n    from cdm_ibm_mdcd_v993.dbo.COST cdmTable\r\n  ) violated_rows\r\n) violated_row_count,\r\n( \r\n\tSELECT 1 as num_rows\r\n) denominator\r\n;","CHECK_NAME":"cdmField","CHECK_LEVEL":"FIELD","CHECK_DESCRIPTION":"A yes or no value indicating if all fields are present in the COST table as expected based on the specification. ","CDM_TABLE_NAME":"COST","CDM_FIELD_NAME":"paid_by_primary","SQL_FILE":"field_cdm_field.sql","CATEGORY":"Conformance","SUBCATEGORY":"Relational","CONTEXT":"Verification","checkId":240,"FAILED":0,"_row":"2.228"},{"NUM_VIOLATED_ROWS":0,"PCT_VIOLATED_ROWS":0,"NUM_DENOMINATOR_ROWS":1,"EXECUTION_TIME":"0.066997 secs","QUERY_TEXT":"\r\n/*********\r\nFIELD LEVEL check:\r\nCDM_FIELD - verify the field exists\r\n\r\nParameters used in this template:\r\ncdmDatabaseSchema = cdm_ibm_mdcd_v993.dbo\r\ncdmTableName = COST\r\ncdmFieldName = paid_ingredient_cost\r\n\r\n**********/\r\n\r\n\r\nSELECT num_violated_rows, CASE WHEN denominator.num_rows = 0 THEN 0 ELSE 1.0*num_violated_rows/denominator.num_rows END AS pct_violated_rows, \r\n  denominator.num_rows as num_denominator_rows\r\nFROM\r\n(\r\n  select num_violated_rows from\r\n  (\r\n    select\r\n      case when count_big(\"paid_ingredient_cost\") = 0 then 0\r\n      else 0\r\n    end as num_violated_rows\r\n    from cdm_ibm_mdcd_v993.dbo.COST cdmTable\r\n  ) violated_rows\r\n) violated_row_count,\r\n( \r\n\tSELECT 1 as num_rows\r\n) denominator\r\n;","CHECK_NAME":"cdmField","CHECK_LEVEL":"FIELD","CHECK_DESCRIPTION":"A yes or no value indicating if all fields are present in the COST table as expected based on the specification. ","CDM_TABLE_NAME":"COST","CDM_FIELD_NAME":"paid_ingredient_cost","SQL_FILE":"field_cdm_field.sql","CATEGORY":"Conformance","SUBCATEGORY":"Relational","CONTEXT":"Verification","checkId":241,"FAILED":0,"_row":"2.229"},{"NUM_VIOLATED_ROWS":0,"PCT_VIOLATED_ROWS":0,"NUM_DENOMINATOR_ROWS":1,"EXECUTION_TIME":"0.068003 secs","QUERY_TEXT":"\r\n/*********\r\nFIELD LEVEL check:\r\nCDM_FIELD - verify the field exists\r\n\r\nParameters used in this template:\r\ncdmDatabaseSchema = cdm_ibm_mdcd_v993.dbo\r\ncdmTableName = COST\r\ncdmFieldName = paid_dispensing_fee\r\n\r\n**********/\r\n\r\n\r\nSELECT num_violated_rows, CASE WHEN denominator.num_rows = 0 THEN 0 ELSE 1.0*num_violated_rows/denominator.num_rows END AS pct_violated_rows, \r\n  denominator.num_rows as num_denominator_rows\r\nFROM\r\n(\r\n  select num_violated_rows from\r\n  (\r\n    select\r\n      case when count_big(\"paid_dispensing_fee\") = 0 then 0\r\n      else 0\r\n    end as num_violated_rows\r\n    from cdm_ibm_mdcd_v993.dbo.COST cdmTable\r\n  ) violated_rows\r\n) violated_row_count,\r\n( \r\n\tSELECT 1 as num_rows\r\n) denominator\r\n;","CHECK_NAME":"cdmField","CHECK_LEVEL":"FIELD","CHECK_DESCRIPTION":"A yes or no value indicating if all fields are present in the COST table as expected based on the specification. ","CDM_TABLE_NAME":"COST","CDM_FIELD_NAME":"paid_dispensing_fee","SQL_FILE":"field_cdm_field.sql","CATEGORY":"Conformance","SUBCATEGORY":"Relational","CONTEXT":"Verification","checkId":242,"FAILED":0,"_row":"2.230"},{"NUM_VIOLATED_ROWS":0,"PCT_VIOLATED_ROWS":0,"NUM_DENOMINATOR_ROWS":1,"EXECUTION_TIME":"0.084969 secs","QUERY_TEXT":"\r\n/*********\r\nFIELD LEVEL check:\r\nCDM_FIELD - verify the field exists\r\n\r\nParameters used in this template:\r\ncdmDatabaseSchema = cdm_ibm_mdcd_v993.dbo\r\ncdmTableName = COST\r\ncdmFieldName = payer_plan_period_id\r\n\r\n**********/\r\n\r\n\r\nSELECT num_violated_rows, CASE WHEN denominator.num_rows = 0 THEN 0 ELSE 1.0*num_violated_rows/denominator.num_rows END AS pct_violated_rows, \r\n  denominator.num_rows as num_denominator_rows\r\nFROM\r\n(\r\n  select num_violated_rows from\r\n  (\r\n    select\r\n      case when count_big(\"payer_plan_period_id\") = 0 then 0\r\n      else 0\r\n    end as num_violated_rows\r\n    from cdm_ibm_mdcd_v993.dbo.COST cdmTable\r\n  ) violated_rows\r\n) violated_row_count,\r\n( \r\n\tSELECT 1 as num_rows\r\n) denominator\r\n;","CHECK_NAME":"cdmField","CHECK_LEVEL":"FIELD","CHECK_DESCRIPTION":"A yes or no value indicating if all fields are present in the COST table as expected based on the specification. ","CDM_TABLE_NAME":"COST","CDM_FIELD_NAME":"payer_plan_period_id","SQL_FILE":"field_cdm_field.sql","CATEGORY":"Conformance","SUBCATEGORY":"Relational","CONTEXT":"Verification","checkId":243,"FAILED":0,"_row":"2.231"},{"NUM_VIOLATED_ROWS":0,"PCT_VIOLATED_ROWS":0,"NUM_DENOMINATOR_ROWS":1,"EXECUTION_TIME":"0.077992 secs","QUERY_TEXT":"\r\n/*********\r\nFIELD LEVEL check:\r\nCDM_FIELD - verify the field exists\r\n\r\nParameters used in this template:\r\ncdmDatabaseSchema = cdm_ibm_mdcd_v993.dbo\r\ncdmTableName = COST\r\ncdmFieldName = amount_allowed\r\n\r\n**********/\r\n\r\n\r\nSELECT num_violated_rows, CASE WHEN denominator.num_rows = 0 THEN 0 ELSE 1.0*num_violated_rows/denominator.num_rows END AS pct_violated_rows, \r\n  denominator.num_rows as num_denominator_rows\r\nFROM\r\n(\r\n  select num_violated_rows from\r\n  (\r\n    select\r\n      case when count_big(\"amount_allowed\") = 0 then 0\r\n      else 0\r\n    end as num_violated_rows\r\n    from cdm_ibm_mdcd_v993.dbo.COST cdmTable\r\n  ) violated_rows\r\n) violated_row_count,\r\n( \r\n\tSELECT 1 as num_rows\r\n) denominator\r\n;","CHECK_NAME":"cdmField","CHECK_LEVEL":"FIELD","CHECK_DESCRIPTION":"A yes or no value indicating if all fields are present in the COST table as expected based on the specification. ","CDM_TABLE_NAME":"COST","CDM_FIELD_NAME":"amount_allowed","SQL_FILE":"field_cdm_field.sql","CATEGORY":"Conformance","SUBCATEGORY":"Relational","CONTEXT":"Verification","checkId":244,"FAILED":0,"_row":"2.232"},{"NUM_VIOLATED_ROWS":0,"PCT_VIOLATED_ROWS":0,"NUM_DENOMINATOR_ROWS":1,"EXECUTION_TIME":"0.069995 secs","QUERY_TEXT":"\r\n/*********\r\nFIELD LEVEL check:\r\nCDM_FIELD - verify the field exists\r\n\r\nParameters used in this template:\r\ncdmDatabaseSchema = cdm_ibm_mdcd_v993.dbo\r\ncdmTableName = COST\r\ncdmFieldName = revenue_code_concept_id\r\n\r\n**********/\r\n\r\n\r\nSELECT num_violated_rows, CASE WHEN denominator.num_rows = 0 THEN 0 ELSE 1.0*num_violated_rows/denominator.num_rows END AS pct_violated_rows, \r\n  denominator.num_rows as num_denominator_rows\r\nFROM\r\n(\r\n  select num_violated_rows from\r\n  (\r\n    select\r\n      case when count_big(\"revenue_code_concept_id\") = 0 then 0\r\n      else 0\r\n    end as num_violated_rows\r\n    from cdm_ibm_mdcd_v993.dbo.COST cdmTable\r\n  ) violated_rows\r\n) violated_row_count,\r\n( \r\n\tSELECT 1 as num_rows\r\n) denominator\r\n;","CHECK_NAME":"cdmField","CHECK_LEVEL":"FIELD","CHECK_DESCRIPTION":"A yes or no value indicating if all fields are present in the COST table as expected based on the specification. ","CDM_TABLE_NAME":"COST","CDM_FIELD_NAME":"revenue_code_concept_id","SQL_FILE":"field_cdm_field.sql","CATEGORY":"Conformance","SUBCATEGORY":"Relational","CONTEXT":"Verification","checkId":245,"FAILED":0,"_row":"2.233"},{"NUM_VIOLATED_ROWS":0,"PCT_VIOLATED_ROWS":0,"NUM_DENOMINATOR_ROWS":1,"EXECUTION_TIME":"0.068993 secs","QUERY_TEXT":"\r\n/*********\r\nFIELD LEVEL check:\r\nCDM_FIELD - verify the field exists\r\n\r\nParameters used in this template:\r\ncdmDatabaseSchema = cdm_ibm_mdcd_v993.dbo\r\ncdmTableName = COST\r\ncdmFieldName = revenue_code_source_value\r\n\r\n**********/\r\n\r\n\r\nSELECT num_violated_rows, CASE WHEN denominator.num_rows = 0 THEN 0 ELSE 1.0*num_violated_rows/denominator.num_rows END AS pct_violated_rows, \r\n  denominator.num_rows as num_denominator_rows\r\nFROM\r\n(\r\n  select num_violated_rows from\r\n  (\r\n    select\r\n      case when count_big(\"revenue_code_source_value\") = 0 then 0\r\n      else 0\r\n    end as num_violated_rows\r\n    from cdm_ibm_mdcd_v993.dbo.COST cdmTable\r\n  ) violated_rows\r\n) violated_row_count,\r\n( \r\n\tSELECT 1 as num_rows\r\n) denominator\r\n;","CHECK_NAME":"cdmField","CHECK_LEVEL":"FIELD","CHECK_DESCRIPTION":"A yes or no value indicating if all fields are present in the COST table as expected based on the specification. ","CDM_TABLE_NAME":"COST","CDM_FIELD_NAME":"revenue_code_source_value","SQL_FILE":"field_cdm_field.sql","CATEGORY":"Conformance","SUBCATEGORY":"Relational","CONTEXT":"Verification","checkId":246,"FAILED":0,"_row":"2.234"},{"NUM_VIOLATED_ROWS":0,"PCT_VIOLATED_ROWS":0,"NUM_DENOMINATOR_ROWS":1,"EXECUTION_TIME":"0.075997 secs","QUERY_TEXT":"\r\n/*********\r\nFIELD LEVEL check:\r\nCDM_FIELD - verify the field exists\r\n\r\nParameters used in this template:\r\ncdmDatabaseSchema = cdm_ibm_mdcd_v993.dbo\r\ncdmTableName = COST\r\ncdmFieldName = drg_concept_id\r\n\r\n**********/\r\n\r\n\r\nSELECT num_violated_rows, CASE WHEN denominator.num_rows = 0 THEN 0 ELSE 1.0*num_violated_rows/denominator.num_rows END AS pct_violated_rows, \r\n  denominator.num_rows as num_denominator_rows\r\nFROM\r\n(\r\n  select num_violated_rows from\r\n  (\r\n    select\r\n      case when count_big(\"drg_concept_id\") = 0 then 0\r\n      else 0\r\n    end as num_violated_rows\r\n    from cdm_ibm_mdcd_v993.dbo.COST cdmTable\r\n  ) violated_rows\r\n) violated_row_count,\r\n( \r\n\tSELECT 1 as num_rows\r\n) denominator\r\n;","CHECK_NAME":"cdmField","CHECK_LEVEL":"FIELD","CHECK_DESCRIPTION":"A yes or no value indicating if all fields are present in the COST table as expected based on the specification. ","CDM_TABLE_NAME":"COST","CDM_FIELD_NAME":"drg_concept_id","SQL_FILE":"field_cdm_field.sql","CATEGORY":"Conformance","SUBCATEGORY":"Relational","CONTEXT":"Verification","checkId":247,"FAILED":0,"_row":"2.235"},{"NUM_VIOLATED_ROWS":0,"PCT_VIOLATED_ROWS":0,"NUM_DENOMINATOR_ROWS":1,"EXECUTION_TIME":"0.094997 secs","QUERY_TEXT":"\r\n/*********\r\nFIELD LEVEL check:\r\nCDM_FIELD - verify the field exists\r\n\r\nParameters used in this template:\r\ncdmDatabaseSchema = cdm_ibm_mdcd_v993.dbo\r\ncdmTableName = COST\r\ncdmFieldName = drg_source_value\r\n\r\n**********/\r\n\r\n\r\nSELECT num_violated_rows, CASE WHEN denominator.num_rows = 0 THEN 0 ELSE 1.0*num_violated_rows/denominator.num_rows END AS pct_violated_rows, \r\n  denominator.num_rows as num_denominator_rows\r\nFROM\r\n(\r\n  select num_violated_rows from\r\n  (\r\n    select\r\n      case when count_big(\"drg_source_value\") = 0 then 0\r\n      else 0\r\n    end as num_violated_rows\r\n    from cdm_ibm_mdcd_v993.dbo.COST cdmTable\r\n  ) violated_rows\r\n) violated_row_count,\r\n( \r\n\tSELECT 1 as num_rows\r\n) denominator\r\n;","CHECK_NAME":"cdmField","CHECK_LEVEL":"FIELD","CHECK_DESCRIPTION":"A yes or no value indicating if all fields are present in the COST table as expected based on the specification. ","CDM_TABLE_NAME":"COST","CDM_FIELD_NAME":"drg_source_value","SQL_FILE":"field_cdm_field.sql","CATEGORY":"Conformance","SUBCATEGORY":"Relational","CONTEXT":"Verification","checkId":248,"FAILED":0,"_row":"2.236"},{"NUM_VIOLATED_ROWS":0,"PCT_VIOLATED_ROWS":0,"NUM_DENOMINATOR_ROWS":1,"EXECUTION_TIME":"0.073998 secs","QUERY_TEXT":"\r\n/*********\r\nFIELD LEVEL check:\r\nCDM_FIELD - verify the field exists\r\n\r\nParameters used in this template:\r\ncdmDatabaseSchema = cdm_ibm_mdcd_v993.dbo\r\ncdmTableName = DRUG_ERA\r\ncdmFieldName = drug_era_id\r\n\r\n**********/\r\n\r\n\r\nSELECT num_violated_rows, CASE WHEN denominator.num_rows = 0 THEN 0 ELSE 1.0*num_violated_rows/denominator.num_rows END AS pct_violated_rows, \r\n  denominator.num_rows as num_denominator_rows\r\nFROM\r\n(\r\n  select num_violated_rows from\r\n  (\r\n    select\r\n      case when count_big(\"drug_era_id\") = 0 then 0\r\n      else 0\r\n    end as num_violated_rows\r\n    from cdm_ibm_mdcd_v993.dbo.DRUG_ERA cdmTable\r\n  ) violated_rows\r\n) violated_row_count,\r\n( \r\n\tSELECT 1 as num_rows\r\n) denominator\r\n;","CHECK_NAME":"cdmField","CHECK_LEVEL":"FIELD","CHECK_DESCRIPTION":"A yes or no value indicating if all fields are present in the DRUG_ERA table as expected based on the specification. ","CDM_TABLE_NAME":"DRUG_ERA","CDM_FIELD_NAME":"drug_era_id","SQL_FILE":"field_cdm_field.sql","CATEGORY":"Conformance","SUBCATEGORY":"Relational","CONTEXT":"Verification","checkId":249,"FAILED":0,"_row":"2.237"},{"NUM_VIOLATED_ROWS":0,"PCT_VIOLATED_ROWS":0,"NUM_DENOMINATOR_ROWS":1,"EXECUTION_TIME":"0.074979 secs","QUERY_TEXT":"\r\n/*********\r\nFIELD LEVEL check:\r\nCDM_FIELD - verify the field exists\r\n\r\nParameters used in this template:\r\ncdmDatabaseSchema = cdm_ibm_mdcd_v993.dbo\r\ncdmTableName = DRUG_ERA\r\ncdmFieldName = person_id\r\n\r\n**********/\r\n\r\n\r\nSELECT num_violated_rows, CASE WHEN denominator.num_rows = 0 THEN 0 ELSE 1.0*num_violated_rows/denominator.num_rows END AS pct_violated_rows, \r\n  denominator.num_rows as num_denominator_rows\r\nFROM\r\n(\r\n  select num_violated_rows from\r\n  (\r\n    select\r\n      case when count_big(\"person_id\") = 0 then 0\r\n      else 0\r\n    end as num_violated_rows\r\n    from cdm_ibm_mdcd_v993.dbo.DRUG_ERA cdmTable\r\n  ) violated_rows\r\n) violated_row_count,\r\n( \r\n\tSELECT 1 as num_rows\r\n) denominator\r\n;","CHECK_NAME":"cdmField","CHECK_LEVEL":"FIELD","CHECK_DESCRIPTION":"A yes or no value indicating if all fields are present in the DRUG_ERA table as expected based on the specification. ","CDM_TABLE_NAME":"DRUG_ERA","CDM_FIELD_NAME":"person_id","SQL_FILE":"field_cdm_field.sql","CATEGORY":"Conformance","SUBCATEGORY":"Relational","CONTEXT":"Verification","checkId":250,"FAILED":0,"_row":"2.238"},{"NUM_VIOLATED_ROWS":0,"PCT_VIOLATED_ROWS":0,"NUM_DENOMINATOR_ROWS":1,"EXECUTION_TIME":"0.075005 secs","QUERY_TEXT":"\r\n/*********\r\nFIELD LEVEL check:\r\nCDM_FIELD - verify the field exists\r\n\r\nParameters used in this template:\r\ncdmDatabaseSchema = cdm_ibm_mdcd_v993.dbo\r\ncdmTableName = DRUG_ERA\r\ncdmFieldName = drug_concept_id\r\n\r\n**********/\r\n\r\n\r\nSELECT num_violated_rows, CASE WHEN denominator.num_rows = 0 THEN 0 ELSE 1.0*num_violated_rows/denominator.num_rows END AS pct_violated_rows, \r\n  denominator.num_rows as num_denominator_rows\r\nFROM\r\n(\r\n  select num_violated_rows from\r\n  (\r\n    select\r\n      case when count_big(\"drug_concept_id\") = 0 then 0\r\n      else 0\r\n    end as num_violated_rows\r\n    from cdm_ibm_mdcd_v993.dbo.DRUG_ERA cdmTable\r\n  ) violated_rows\r\n) violated_row_count,\r\n( \r\n\tSELECT 1 as num_rows\r\n) denominator\r\n;","CHECK_NAME":"cdmField","CHECK_LEVEL":"FIELD","CHECK_DESCRIPTION":"A yes or no value indicating if all fields are present in the DRUG_ERA table as expected based on the specification. ","CDM_TABLE_NAME":"DRUG_ERA","CDM_FIELD_NAME":"drug_concept_id","SQL_FILE":"field_cdm_field.sql","CATEGORY":"Conformance","SUBCATEGORY":"Relational","CONTEXT":"Verification","checkId":251,"FAILED":0,"_row":"2.239"},{"NUM_VIOLATED_ROWS":0,"PCT_VIOLATED_ROWS":0,"NUM_DENOMINATOR_ROWS":1,"EXECUTION_TIME":"0.077998 secs","QUERY_TEXT":"\r\n/*********\r\nFIELD LEVEL check:\r\nCDM_FIELD - verify the field exists\r\n\r\nParameters used in this template:\r\ncdmDatabaseSchema = cdm_ibm_mdcd_v993.dbo\r\ncdmTableName = DRUG_ERA\r\ncdmFieldName = drug_era_start_date\r\n\r\n**********/\r\n\r\n\r\nSELECT num_violated_rows, CASE WHEN denominator.num_rows = 0 THEN 0 ELSE 1.0*num_violated_rows/denominator.num_rows END AS pct_violated_rows, \r\n  denominator.num_rows as num_denominator_rows\r\nFROM\r\n(\r\n  select num_violated_rows from\r\n  (\r\n    select\r\n      case when count_big(\"drug_era_start_date\") = 0 then 0\r\n      else 0\r\n    end as num_violated_rows\r\n    from cdm_ibm_mdcd_v993.dbo.DRUG_ERA cdmTable\r\n  ) violated_rows\r\n) violated_row_count,\r\n( \r\n\tSELECT 1 as num_rows\r\n) denominator\r\n;","CHECK_NAME":"cdmField","CHECK_LEVEL":"FIELD","CHECK_DESCRIPTION":"A yes or no value indicating if all fields are present in the DRUG_ERA table as expected based on the specification. ","CDM_TABLE_NAME":"DRUG_ERA","CDM_FIELD_NAME":"drug_era_start_date","SQL_FILE":"field_cdm_field.sql","CATEGORY":"Conformance","SUBCATEGORY":"Relational","CONTEXT":"Verification","checkId":252,"FAILED":0,"_row":"2.240"},{"NUM_VIOLATED_ROWS":0,"PCT_VIOLATED_ROWS":0,"NUM_DENOMINATOR_ROWS":1,"EXECUTION_TIME":"0.069997 secs","QUERY_TEXT":"\r\n/*********\r\nFIELD LEVEL check:\r\nCDM_FIELD - verify the field exists\r\n\r\nParameters used in this template:\r\ncdmDatabaseSchema = cdm_ibm_mdcd_v993.dbo\r\ncdmTableName = DRUG_ERA\r\ncdmFieldName = drug_era_end_date\r\n\r\n**********/\r\n\r\n\r\nSELECT num_violated_rows, CASE WHEN denominator.num_rows = 0 THEN 0 ELSE 1.0*num_violated_rows/denominator.num_rows END AS pct_violated_rows, \r\n  denominator.num_rows as num_denominator_rows\r\nFROM\r\n(\r\n  select num_violated_rows from\r\n  (\r\n    select\r\n      case when count_big(\"drug_era_end_date\") = 0 then 0\r\n      else 0\r\n    end as num_violated_rows\r\n    from cdm_ibm_mdcd_v993.dbo.DRUG_ERA cdmTable\r\n  ) violated_rows\r\n) violated_row_count,\r\n( \r\n\tSELECT 1 as num_rows\r\n) denominator\r\n;","CHECK_NAME":"cdmField","CHECK_LEVEL":"FIELD","CHECK_DESCRIPTION":"A yes or no value indicating if all fields are present in the DRUG_ERA table as expected based on the specification. ","CDM_TABLE_NAME":"DRUG_ERA","CDM_FIELD_NAME":"drug_era_end_date","SQL_FILE":"field_cdm_field.sql","CATEGORY":"Conformance","SUBCATEGORY":"Relational","CONTEXT":"Verification","checkId":253,"FAILED":0,"_row":"2.241"},{"NUM_VIOLATED_ROWS":0,"PCT_VIOLATED_ROWS":0,"NUM_DENOMINATOR_ROWS":1,"EXECUTION_TIME":"0.077949 secs","QUERY_TEXT":"\r\n/*********\r\nFIELD LEVEL check:\r\nCDM_FIELD - verify the field exists\r\n\r\nParameters used in this template:\r\ncdmDatabaseSchema = cdm_ibm_mdcd_v993.dbo\r\ncdmTableName = DRUG_ERA\r\ncdmFieldName = drug_exposure_count\r\n\r\n**********/\r\n\r\n\r\nSELECT num_violated_rows, CASE WHEN denominator.num_rows = 0 THEN 0 ELSE 1.0*num_violated_rows/denominator.num_rows END AS pct_violated_rows, \r\n  denominator.num_rows as num_denominator_rows\r\nFROM\r\n(\r\n  select num_violated_rows from\r\n  (\r\n    select\r\n      case when count_big(\"drug_exposure_count\") = 0 then 0\r\n      else 0\r\n    end as num_violated_rows\r\n    from cdm_ibm_mdcd_v993.dbo.DRUG_ERA cdmTable\r\n  ) violated_rows\r\n) violated_row_count,\r\n( \r\n\tSELECT 1 as num_rows\r\n) denominator\r\n;","CHECK_NAME":"cdmField","CHECK_LEVEL":"FIELD","CHECK_DESCRIPTION":"A yes or no value indicating if all fields are present in the DRUG_ERA table as expected based on the specification. ","CDM_TABLE_NAME":"DRUG_ERA","CDM_FIELD_NAME":"drug_exposure_count","SQL_FILE":"field_cdm_field.sql","CATEGORY":"Conformance","SUBCATEGORY":"Relational","CONTEXT":"Verification","checkId":254,"FAILED":0,"_row":"2.242"},{"NUM_VIOLATED_ROWS":0,"PCT_VIOLATED_ROWS":0,"NUM_DENOMINATOR_ROWS":1,"EXECUTION_TIME":"0.074003 secs","QUERY_TEXT":"\r\n/*********\r\nFIELD LEVEL check:\r\nCDM_FIELD - verify the field exists\r\n\r\nParameters used in this template:\r\ncdmDatabaseSchema = cdm_ibm_mdcd_v993.dbo\r\ncdmTableName = DRUG_ERA\r\ncdmFieldName = gap_days\r\n\r\n**********/\r\n\r\n\r\nSELECT num_violated_rows, CASE WHEN denominator.num_rows = 0 THEN 0 ELSE 1.0*num_violated_rows/denominator.num_rows END AS pct_violated_rows, \r\n  denominator.num_rows as num_denominator_rows\r\nFROM\r\n(\r\n  select num_violated_rows from\r\n  (\r\n    select\r\n      case when count_big(\"gap_days\") = 0 then 0\r\n      else 0\r\n    end as num_violated_rows\r\n    from cdm_ibm_mdcd_v993.dbo.DRUG_ERA cdmTable\r\n  ) violated_rows\r\n) violated_row_count,\r\n( \r\n\tSELECT 1 as num_rows\r\n) denominator\r\n;","CHECK_NAME":"cdmField","CHECK_LEVEL":"FIELD","CHECK_DESCRIPTION":"A yes or no value indicating if all fields are present in the DRUG_ERA table as expected based on the specification. ","CDM_TABLE_NAME":"DRUG_ERA","CDM_FIELD_NAME":"gap_days","SQL_FILE":"field_cdm_field.sql","CATEGORY":"Conformance","SUBCATEGORY":"Relational","CONTEXT":"Verification","checkId":255,"FAILED":0,"_row":"2.243"},{"NUM_VIOLATED_ROWS":0,"PCT_VIOLATED_ROWS":0,"NUM_DENOMINATOR_ROWS":1,"EXECUTION_TIME":"0.070005 secs","QUERY_TEXT":"\r\n/*********\r\nFIELD LEVEL check:\r\nCDM_FIELD - verify the field exists\r\n\r\nParameters used in this template:\r\ncdmDatabaseSchema = cdm_ibm_mdcd_v993.dbo\r\ncdmTableName = CONDITION_ERA\r\ncdmFieldName = condition_era_id\r\n\r\n**********/\r\n\r\n\r\nSELECT num_violated_rows, CASE WHEN denominator.num_rows = 0 THEN 0 ELSE 1.0*num_violated_rows/denominator.num_rows END AS pct_violated_rows, \r\n  denominator.num_rows as num_denominator_rows\r\nFROM\r\n(\r\n  select num_violated_rows from\r\n  (\r\n    select\r\n      case when count_big(\"condition_era_id\") = 0 then 0\r\n      else 0\r\n    end as num_violated_rows\r\n    from cdm_ibm_mdcd_v993.dbo.CONDITION_ERA cdmTable\r\n  ) violated_rows\r\n) violated_row_count,\r\n( \r\n\tSELECT 1 as num_rows\r\n) denominator\r\n;","CHECK_NAME":"cdmField","CHECK_LEVEL":"FIELD","CHECK_DESCRIPTION":"A yes or no value indicating if all fields are present in the CONDITION_ERA table as expected based on the specification. ","CDM_TABLE_NAME":"CONDITION_ERA","CDM_FIELD_NAME":"condition_era_id","SQL_FILE":"field_cdm_field.sql","CATEGORY":"Conformance","SUBCATEGORY":"Relational","CONTEXT":"Verification","checkId":256,"FAILED":0,"_row":"2.244"},{"NUM_VIOLATED_ROWS":0,"PCT_VIOLATED_ROWS":0,"NUM_DENOMINATOR_ROWS":1,"EXECUTION_TIME":"0.067998 secs","QUERY_TEXT":"\r\n/*********\r\nFIELD LEVEL check:\r\nCDM_FIELD - verify the field exists\r\n\r\nParameters used in this template:\r\ncdmDatabaseSchema = cdm_ibm_mdcd_v993.dbo\r\ncdmTableName = CONDITION_ERA\r\ncdmFieldName = person_id\r\n\r\n**********/\r\n\r\n\r\nSELECT num_violated_rows, CASE WHEN denominator.num_rows = 0 THEN 0 ELSE 1.0*num_violated_rows/denominator.num_rows END AS pct_violated_rows, \r\n  denominator.num_rows as num_denominator_rows\r\nFROM\r\n(\r\n  select num_violated_rows from\r\n  (\r\n    select\r\n      case when count_big(\"person_id\") = 0 then 0\r\n      else 0\r\n    end as num_violated_rows\r\n    from cdm_ibm_mdcd_v993.dbo.CONDITION_ERA cdmTable\r\n  ) violated_rows\r\n) violated_row_count,\r\n( \r\n\tSELECT 1 as num_rows\r\n) denominator\r\n;","CHECK_NAME":"cdmField","CHECK_LEVEL":"FIELD","CHECK_DESCRIPTION":"A yes or no value indicating if all fields are present in the CONDITION_ERA table as expected based on the specification. ","CDM_TABLE_NAME":"CONDITION_ERA","CDM_FIELD_NAME":"person_id","SQL_FILE":"field_cdm_field.sql","CATEGORY":"Conformance","SUBCATEGORY":"Relational","CONTEXT":"Verification","checkId":257,"FAILED":0,"_row":"2.245"},{"NUM_VIOLATED_ROWS":0,"PCT_VIOLATED_ROWS":0,"NUM_DENOMINATOR_ROWS":1,"EXECUTION_TIME":"0.094968 secs","QUERY_TEXT":"\r\n/*********\r\nFIELD LEVEL check:\r\nCDM_FIELD - verify the field exists\r\n\r\nParameters used in this template:\r\ncdmDatabaseSchema = cdm_ibm_mdcd_v993.dbo\r\ncdmTableName = CONDITION_ERA\r\ncdmFieldName = condition_concept_id\r\n\r\n**********/\r\n\r\n\r\nSELECT num_violated_rows, CASE WHEN denominator.num_rows = 0 THEN 0 ELSE 1.0*num_violated_rows/denominator.num_rows END AS pct_violated_rows, \r\n  denominator.num_rows as num_denominator_rows\r\nFROM\r\n(\r\n  select num_violated_rows from\r\n  (\r\n    select\r\n      case when count_big(\"condition_concept_id\") = 0 then 0\r\n      else 0\r\n    end as num_violated_rows\r\n    from cdm_ibm_mdcd_v993.dbo.CONDITION_ERA cdmTable\r\n  ) violated_rows\r\n) violated_row_count,\r\n( \r\n\tSELECT 1 as num_rows\r\n) denominator\r\n;","CHECK_NAME":"cdmField","CHECK_LEVEL":"FIELD","CHECK_DESCRIPTION":"A yes or no value indicating if all fields are present in the CONDITION_ERA table as expected based on the specification. ","CDM_TABLE_NAME":"CONDITION_ERA","CDM_FIELD_NAME":"condition_concept_id","SQL_FILE":"field_cdm_field.sql","CATEGORY":"Conformance","SUBCATEGORY":"Relational","CONTEXT":"Verification","checkId":258,"FAILED":0,"_row":"2.246"},{"NUM_VIOLATED_ROWS":0,"PCT_VIOLATED_ROWS":0,"NUM_DENOMINATOR_ROWS":1,"EXECUTION_TIME":"0.076997 secs","QUERY_TEXT":"\r\n/*********\r\nFIELD LEVEL check:\r\nCDM_FIELD - verify the field exists\r\n\r\nParameters used in this template:\r\ncdmDatabaseSchema = cdm_ibm_mdcd_v993.dbo\r\ncdmTableName = CONDITION_ERA\r\ncdmFieldName = condition_era_start_date\r\n\r\n**********/\r\n\r\n\r\nSELECT num_violated_rows, CASE WHEN denominator.num_rows = 0 THEN 0 ELSE 1.0*num_violated_rows/denominator.num_rows END AS pct_violated_rows, \r\n  denominator.num_rows as num_denominator_rows\r\nFROM\r\n(\r\n  select num_violated_rows from\r\n  (\r\n    select\r\n      case when count_big(\"condition_era_start_date\") = 0 then 0\r\n      else 0\r\n    end as num_violated_rows\r\n    from cdm_ibm_mdcd_v993.dbo.CONDITION_ERA cdmTable\r\n  ) violated_rows\r\n) violated_row_count,\r\n( \r\n\tSELECT 1 as num_rows\r\n) denominator\r\n;","CHECK_NAME":"cdmField","CHECK_LEVEL":"FIELD","CHECK_DESCRIPTION":"A yes or no value indicating if all fields are present in the CONDITION_ERA table as expected based on the specification. ","CDM_TABLE_NAME":"CONDITION_ERA","CDM_FIELD_NAME":"condition_era_start_date","SQL_FILE":"field_cdm_field.sql","CATEGORY":"Conformance","SUBCATEGORY":"Relational","CONTEXT":"Verification","checkId":259,"FAILED":0,"_row":"2.247"},{"NUM_VIOLATED_ROWS":0,"PCT_VIOLATED_ROWS":0,"NUM_DENOMINATOR_ROWS":1,"EXECUTION_TIME":"0.073999 secs","QUERY_TEXT":"\r\n/*********\r\nFIELD LEVEL check:\r\nCDM_FIELD - verify the field exists\r\n\r\nParameters used in this template:\r\ncdmDatabaseSchema = cdm_ibm_mdcd_v993.dbo\r\ncdmTableName = CONDITION_ERA\r\ncdmFieldName = condition_era_end_date\r\n\r\n**********/\r\n\r\n\r\nSELECT num_violated_rows, CASE WHEN denominator.num_rows = 0 THEN 0 ELSE 1.0*num_violated_rows/denominator.num_rows END AS pct_violated_rows, \r\n  denominator.num_rows as num_denominator_rows\r\nFROM\r\n(\r\n  select num_violated_rows from\r\n  (\r\n    select\r\n      case when count_big(\"condition_era_end_date\") = 0 then 0\r\n      else 0\r\n    end as num_violated_rows\r\n    from cdm_ibm_mdcd_v993.dbo.CONDITION_ERA cdmTable\r\n  ) violated_rows\r\n) violated_row_count,\r\n( \r\n\tSELECT 1 as num_rows\r\n) denominator\r\n;","CHECK_NAME":"cdmField","CHECK_LEVEL":"FIELD","CHECK_DESCRIPTION":"A yes or no value indicating if all fields are present in the CONDITION_ERA table as expected based on the specification. ","CDM_TABLE_NAME":"CONDITION_ERA","CDM_FIELD_NAME":"condition_era_end_date","SQL_FILE":"field_cdm_field.sql","CATEGORY":"Conformance","SUBCATEGORY":"Relational","CONTEXT":"Verification","checkId":260,"FAILED":0,"_row":"2.248"},{"NUM_VIOLATED_ROWS":0,"PCT_VIOLATED_ROWS":0,"NUM_DENOMINATOR_ROWS":1,"EXECUTION_TIME":"0.076999 secs","QUERY_TEXT":"\r\n/*********\r\nFIELD LEVEL check:\r\nCDM_FIELD - verify the field exists\r\n\r\nParameters used in this template:\r\ncdmDatabaseSchema = cdm_ibm_mdcd_v993.dbo\r\ncdmTableName = CONDITION_ERA\r\ncdmFieldName = condition_occurrence_count\r\n\r\n**********/\r\n\r\n\r\nSELECT num_violated_rows, CASE WHEN denominator.num_rows = 0 THEN 0 ELSE 1.0*num_violated_rows/denominator.num_rows END AS pct_violated_rows, \r\n  denominator.num_rows as num_denominator_rows\r\nFROM\r\n(\r\n  select num_violated_rows from\r\n  (\r\n    select\r\n      case when count_big(\"condition_occurrence_count\") = 0 then 0\r\n      else 0\r\n    end as num_violated_rows\r\n    from cdm_ibm_mdcd_v993.dbo.CONDITION_ERA cdmTable\r\n  ) violated_rows\r\n) violated_row_count,\r\n( \r\n\tSELECT 1 as num_rows\r\n) denominator\r\n;","CHECK_NAME":"cdmField","CHECK_LEVEL":"FIELD","CHECK_DESCRIPTION":"A yes or no value indicating if all fields are present in the CONDITION_ERA table as expected based on the specification. ","CDM_TABLE_NAME":"CONDITION_ERA","CDM_FIELD_NAME":"condition_occurrence_count","SQL_FILE":"field_cdm_field.sql","CATEGORY":"Conformance","SUBCATEGORY":"Relational","CONTEXT":"Verification","checkId":261,"FAILED":0,"_row":"2.249"},{"NUM_VIOLATED_ROWS":0,"PCT_VIOLATED_ROWS":0,"NUM_DENOMINATOR_ROWS":28095636,"EXECUTION_TIME":"0.817947 secs","QUERY_TEXT":"\r\n/*********\r\nFIELD_IS_NOT_NULLABLE\r\n\r\nFor each table, check that the fields in which IS_NOT_NULLABLE == TRUE, there are no null values in that field.\r\n\r\nParameters used in this template:\r\ncdmDatabaseSchema = cdm_ibm_mdcd_v993.dbo\r\ncdmTableName = PERSON\r\ncdmFieldName = person_id\r\n\r\n**********/\r\n\r\n\r\nSELECT num_violated_rows, CASE WHEN denominator.num_rows = 0 THEN 0 ELSE 1.0*num_violated_rows/denominator.num_rows END  AS pct_violated_rows, \r\n  denominator.num_rows as num_denominator_rows\r\nFROM\r\n(\r\n\tSELECT COUNT_BIG(violated_rows.violating_field) AS num_violated_rows\r\n\tFROM\r\n\t(\r\n\t\tSELECT 'PERSON.person_id' AS violating_field, cdmTable.* \r\n\t\t  FROM cdm_ibm_mdcd_v993.dbo.PERSON cdmTable\r\n\t\t  \r\n\t\t WHERE cdmTable.person_id IS NULL\r\n\t) violated_rows\r\n) violated_row_count,\r\n( \r\n\tSELECT COUNT_BIG(*) AS num_rows\r\n\tFROM cdm_ibm_mdcd_v993.dbo.PERSON cdmTable\r\n\t\r\n) denominator\r\n;","CHECK_NAME":"isRequired","CHECK_LEVEL":"FIELD","CHECK_DESCRIPTION":"The number and percent of records with a NULL value in the person_id of the PERSON that is considered not nullable.","CDM_TABLE_NAME":"PERSON","CDM_FIELD_NAME":"person_id","SQL_FILE":"field_is_not_nullable.sql","CATEGORY":"Conformance","SUBCATEGORY":"Relational","CONTEXT":"Validation","checkId":262,"FAILED":0,"THRESHOLD_VALUE":0,"_row":"3.1"},{"NUM_VIOLATED_ROWS":0,"PCT_VIOLATED_ROWS":0,"NUM_DENOMINATOR_ROWS":28095636,"EXECUTION_TIME":"0.346978 secs","QUERY_TEXT":"\r\n/*********\r\nFIELD_IS_NOT_NULLABLE\r\n\r\nFor each table, check that the fields in which IS_NOT_NULLABLE == TRUE, there are no null values in that field.\r\n\r\nParameters used in this template:\r\ncdmDatabaseSchema = cdm_ibm_mdcd_v993.dbo\r\ncdmTableName = PERSON\r\ncdmFieldName = gender_concept_id\r\n\r\n**********/\r\n\r\n\r\nSELECT num_violated_rows, CASE WHEN denominator.num_rows = 0 THEN 0 ELSE 1.0*num_violated_rows/denominator.num_rows END  AS pct_violated_rows, \r\n  denominator.num_rows as num_denominator_rows\r\nFROM\r\n(\r\n\tSELECT COUNT_BIG(violated_rows.violating_field) AS num_violated_rows\r\n\tFROM\r\n\t(\r\n\t\tSELECT 'PERSON.gender_concept_id' AS violating_field, cdmTable.* \r\n\t\t  FROM cdm_ibm_mdcd_v993.dbo.PERSON cdmTable\r\n\t\t  \r\n\t\t WHERE cdmTable.gender_concept_id IS NULL\r\n\t) violated_rows\r\n) violated_row_count,\r\n( \r\n\tSELECT COUNT_BIG(*) AS num_rows\r\n\tFROM cdm_ibm_mdcd_v993.dbo.PERSON cdmTable\r\n\t\r\n) denominator\r\n;","CHECK_NAME":"isRequired","CHECK_LEVEL":"FIELD","CHECK_DESCRIPTION":"The number and percent of records with a NULL value in the gender_concept_id of the PERSON that is considered not nullable.","CDM_TABLE_NAME":"PERSON","CDM_FIELD_NAME":"gender_concept_id","SQL_FILE":"field_is_not_nullable.sql","CATEGORY":"Conformance","SUBCATEGORY":"Relational","CONTEXT":"Validation","checkId":263,"FAILED":0,"THRESHOLD_VALUE":0,"_row":"3.2"},{"NUM_VIOLATED_ROWS":0,"PCT_VIOLATED_ROWS":0,"NUM_DENOMINATOR_ROWS":28095636,"EXECUTION_TIME":"0.703977 secs","QUERY_TEXT":"\r\n/*********\r\nFIELD_IS_NOT_NULLABLE\r\n\r\nFor each table, check that the fields in which IS_NOT_NULLABLE == TRUE, there are no null values in that field.\r\n\r\nParameters used in this template:\r\ncdmDatabaseSchema = cdm_ibm_mdcd_v993.dbo\r\ncdmTableName = PERSON\r\ncdmFieldName = year_of_birth\r\n\r\n**********/\r\n\r\n\r\nSELECT num_violated_rows, CASE WHEN denominator.num_rows = 0 THEN 0 ELSE 1.0*num_violated_rows/denominator.num_rows END  AS pct_violated_rows, \r\n  denominator.num_rows as num_denominator_rows\r\nFROM\r\n(\r\n\tSELECT COUNT_BIG(violated_rows.violating_field) AS num_violated_rows\r\n\tFROM\r\n\t(\r\n\t\tSELECT 'PERSON.year_of_birth' AS violating_field, cdmTable.* \r\n\t\t  FROM cdm_ibm_mdcd_v993.dbo.PERSON cdmTable\r\n\t\t  \r\n\t\t WHERE cdmTable.year_of_birth IS NULL\r\n\t) violated_rows\r\n) violated_row_count,\r\n( \r\n\tSELECT COUNT_BIG(*) AS num_rows\r\n\tFROM cdm_ibm_mdcd_v993.dbo.PERSON cdmTable\r\n\t\r\n) denominator\r\n;","CHECK_NAME":"isRequired","CHECK_LEVEL":"FIELD","CHECK_DESCRIPTION":"The number and percent of records with a NULL value in the year_of_birth of the PERSON that is considered not nullable.","CDM_TABLE_NAME":"PERSON","CDM_FIELD_NAME":"year_of_birth","SQL_FILE":"field_is_not_nullable.sql","CATEGORY":"Conformance","SUBCATEGORY":"Relational","CONTEXT":"Validation","checkId":264,"FAILED":0,"THRESHOLD_VALUE":0,"_row":"3.3"},{"NUM_VIOLATED_ROWS":0,"PCT_VIOLATED_ROWS":0,"NUM_DENOMINATOR_ROWS":28095636,"EXECUTION_TIME":"0.523990 secs","QUERY_TEXT":"\r\n/*********\r\nFIELD_IS_NOT_NULLABLE\r\n\r\nFor each table, check that the fields in which IS_NOT_NULLABLE == TRUE, there are no null values in that field.\r\n\r\nParameters used in this template:\r\ncdmDatabaseSchema = cdm_ibm_mdcd_v993.dbo\r\ncdmTableName = PERSON\r\ncdmFieldName = race_concept_id\r\n\r\n**********/\r\n\r\n\r\nSELECT num_violated_rows, CASE WHEN denominator.num_rows = 0 THEN 0 ELSE 1.0*num_violated_rows/denominator.num_rows END  AS pct_violated_rows, \r\n  denominator.num_rows as num_denominator_rows\r\nFROM\r\n(\r\n\tSELECT COUNT_BIG(violated_rows.violating_field) AS num_violated_rows\r\n\tFROM\r\n\t(\r\n\t\tSELECT 'PERSON.race_concept_id' AS violating_field, cdmTable.* \r\n\t\t  FROM cdm_ibm_mdcd_v993.dbo.PERSON cdmTable\r\n\t\t  \r\n\t\t WHERE cdmTable.race_concept_id IS NULL\r\n\t) violated_rows\r\n) violated_row_count,\r\n( \r\n\tSELECT COUNT_BIG(*) AS num_rows\r\n\tFROM cdm_ibm_mdcd_v993.dbo.PERSON cdmTable\r\n\t\r\n) denominator\r\n;","CHECK_NAME":"isRequired","CHECK_LEVEL":"FIELD","CHECK_DESCRIPTION":"The number and percent of records with a NULL value in the race_concept_id of the PERSON that is considered not nullable.","CDM_TABLE_NAME":"PERSON","CDM_FIELD_NAME":"race_concept_id","SQL_FILE":"field_is_not_nullable.sql","CATEGORY":"Conformance","SUBCATEGORY":"Relational","CONTEXT":"Validation","checkId":265,"FAILED":0,"THRESHOLD_VALUE":0,"_row":"3.4"},{"NUM_VIOLATED_ROWS":0,"PCT_VIOLATED_ROWS":0,"NUM_DENOMINATOR_ROWS":28095636,"EXECUTION_TIME":"0.522977 secs","QUERY_TEXT":"\r\n/*********\r\nFIELD_IS_NOT_NULLABLE\r\n\r\nFor each table, check that the fields in which IS_NOT_NULLABLE == TRUE, there are no null values in that field.\r\n\r\nParameters used in this template:\r\ncdmDatabaseSchema = cdm_ibm_mdcd_v993.dbo\r\ncdmTableName = PERSON\r\ncdmFieldName = ethnicity_concept_id\r\n\r\n**********/\r\n\r\n\r\nSELECT num_violated_rows, CASE WHEN denominator.num_rows = 0 THEN 0 ELSE 1.0*num_violated_rows/denominator.num_rows END  AS pct_violated_rows, \r\n  denominator.num_rows as num_denominator_rows\r\nFROM\r\n(\r\n\tSELECT COUNT_BIG(violated_rows.violating_field) AS num_violated_rows\r\n\tFROM\r\n\t(\r\n\t\tSELECT 'PERSON.ethnicity_concept_id' AS violating_field, cdmTable.* \r\n\t\t  FROM cdm_ibm_mdcd_v993.dbo.PERSON cdmTable\r\n\t\t  \r\n\t\t WHERE cdmTable.ethnicity_concept_id IS NULL\r\n\t) violated_rows\r\n) violated_row_count,\r\n( \r\n\tSELECT COUNT_BIG(*) AS num_rows\r\n\tFROM cdm_ibm_mdcd_v993.dbo.PERSON cdmTable\r\n\t\r\n) denominator\r\n;","CHECK_NAME":"isRequired","CHECK_LEVEL":"FIELD","CHECK_DESCRIPTION":"The number and percent of records with a NULL value in the ethnicity_concept_id of the PERSON that is considered not nullable.","CDM_TABLE_NAME":"PERSON","CDM_FIELD_NAME":"ethnicity_concept_id","SQL_FILE":"field_is_not_nullable.sql","CATEGORY":"Conformance","SUBCATEGORY":"Relational","CONTEXT":"Validation","checkId":266,"FAILED":0,"THRESHOLD_VALUE":0,"_row":"3.5"},{"NUM_VIOLATED_ROWS":0,"PCT_VIOLATED_ROWS":0,"NUM_DENOMINATOR_ROWS":39805930,"EXECUTION_TIME":"0.864969 secs","QUERY_TEXT":"\r\n/*********\r\nFIELD_IS_NOT_NULLABLE\r\n\r\nFor each table, check that the fields in which IS_NOT_NULLABLE == TRUE, there are no null values in that field.\r\n\r\nParameters used in this template:\r\ncdmDatabaseSchema = cdm_ibm_mdcd_v993.dbo\r\ncdmTableName = OBSERVATION_PERIOD\r\ncdmFieldName = observation_period_id\r\n\r\n**********/\r\n\r\n\r\nSELECT num_violated_rows, CASE WHEN denominator.num_rows = 0 THEN 0 ELSE 1.0*num_violated_rows/denominator.num_rows END  AS pct_violated_rows, \r\n  denominator.num_rows as num_denominator_rows\r\nFROM\r\n(\r\n\tSELECT COUNT_BIG(violated_rows.violating_field) AS num_violated_rows\r\n\tFROM\r\n\t(\r\n\t\tSELECT 'OBSERVATION_PERIOD.observation_period_id' AS violating_field, cdmTable.* \r\n\t\t  FROM cdm_ibm_mdcd_v993.dbo.OBSERVATION_PERIOD cdmTable\r\n\t\t  \r\n\t\t WHERE cdmTable.observation_period_id IS NULL\r\n\t) violated_rows\r\n) violated_row_count,\r\n( \r\n\tSELECT COUNT_BIG(*) AS num_rows\r\n\tFROM cdm_ibm_mdcd_v993.dbo.OBSERVATION_PERIOD cdmTable\r\n\t\r\n) denominator\r\n;","CHECK_NAME":"isRequired","CHECK_LEVEL":"FIELD","CHECK_DESCRIPTION":"The number and percent of records with a NULL value in the observation_period_id of the OBSERVATION_PERIOD that is considered not nullable.","CDM_TABLE_NAME":"OBSERVATION_PERIOD","CDM_FIELD_NAME":"observation_period_id","SQL_FILE":"field_is_not_nullable.sql","CATEGORY":"Conformance","SUBCATEGORY":"Relational","CONTEXT":"Validation","checkId":267,"FAILED":0,"THRESHOLD_VALUE":0,"_row":"3.6"},{"NUM_VIOLATED_ROWS":0,"PCT_VIOLATED_ROWS":0,"NUM_DENOMINATOR_ROWS":39805930,"EXECUTION_TIME":"0.327996 secs","QUERY_TEXT":"\r\n/*********\r\nFIELD_IS_NOT_NULLABLE\r\n\r\nFor each table, check that the fields in which IS_NOT_NULLABLE == TRUE, there are no null values in that field.\r\n\r\nParameters used in this template:\r\ncdmDatabaseSchema = cdm_ibm_mdcd_v993.dbo\r\ncdmTableName = OBSERVATION_PERIOD\r\ncdmFieldName = person_id\r\n\r\n**********/\r\n\r\n\r\nSELECT num_violated_rows, CASE WHEN denominator.num_rows = 0 THEN 0 ELSE 1.0*num_violated_rows/denominator.num_rows END  AS pct_violated_rows, \r\n  denominator.num_rows as num_denominator_rows\r\nFROM\r\n(\r\n\tSELECT COUNT_BIG(violated_rows.violating_field) AS num_violated_rows\r\n\tFROM\r\n\t(\r\n\t\tSELECT 'OBSERVATION_PERIOD.person_id' AS violating_field, cdmTable.* \r\n\t\t  FROM cdm_ibm_mdcd_v993.dbo.OBSERVATION_PERIOD cdmTable\r\n\t\t  \r\n\t\t WHERE cdmTable.person_id IS NULL\r\n\t) violated_rows\r\n) violated_row_count,\r\n( \r\n\tSELECT COUNT_BIG(*) AS num_rows\r\n\tFROM cdm_ibm_mdcd_v993.dbo.OBSERVATION_PERIOD cdmTable\r\n\t\r\n) denominator\r\n;","CHECK_NAME":"isRequired","CHECK_LEVEL":"FIELD","CHECK_DESCRIPTION":"The number and percent of records with a NULL value in the person_id of the OBSERVATION_PERIOD that is considered not nullable.","CDM_TABLE_NAME":"OBSERVATION_PERIOD","CDM_FIELD_NAME":"person_id","SQL_FILE":"field_is_not_nullable.sql","CATEGORY":"Conformance","SUBCATEGORY":"Relational","CONTEXT":"Validation","checkId":268,"FAILED":0,"THRESHOLD_VALUE":0,"_row":"3.7"},{"NUM_VIOLATED_ROWS":0,"PCT_VIOLATED_ROWS":0,"NUM_DENOMINATOR_ROWS":39805930,"EXECUTION_TIME":"0.458999 secs","QUERY_TEXT":"\r\n/*********\r\nFIELD_IS_NOT_NULLABLE\r\n\r\nFor each table, check that the fields in which IS_NOT_NULLABLE == TRUE, there are no null values in that field.\r\n\r\nParameters used in this template:\r\ncdmDatabaseSchema = cdm_ibm_mdcd_v993.dbo\r\ncdmTableName = OBSERVATION_PERIOD\r\ncdmFieldName = observation_period_start_date\r\n\r\n**********/\r\n\r\n\r\nSELECT num_violated_rows, CASE WHEN denominator.num_rows = 0 THEN 0 ELSE 1.0*num_violated_rows/denominator.num_rows END  AS pct_violated_rows, \r\n  denominator.num_rows as num_denominator_rows\r\nFROM\r\n(\r\n\tSELECT COUNT_BIG(violated_rows.violating_field) AS num_violated_rows\r\n\tFROM\r\n\t(\r\n\t\tSELECT 'OBSERVATION_PERIOD.observation_period_start_date' AS violating_field, cdmTable.* \r\n\t\t  FROM cdm_ibm_mdcd_v993.dbo.OBSERVATION_PERIOD cdmTable\r\n\t\t  \r\n\t\t WHERE cdmTable.observation_period_start_date IS NULL\r\n\t) violated_rows\r\n) violated_row_count,\r\n( \r\n\tSELECT COUNT_BIG(*) AS num_rows\r\n\tFROM cdm_ibm_mdcd_v993.dbo.OBSERVATION_PERIOD cdmTable\r\n\t\r\n) denominator\r\n;","CHECK_NAME":"isRequired","CHECK_LEVEL":"FIELD","CHECK_DESCRIPTION":"The number and percent of records with a NULL value in the observation_period_start_date of the OBSERVATION_PERIOD that is considered not nullable.","CDM_TABLE_NAME":"OBSERVATION_PERIOD","CDM_FIELD_NAME":"observation_period_start_date","SQL_FILE":"field_is_not_nullable.sql","CATEGORY":"Conformance","SUBCATEGORY":"Relational","CONTEXT":"Validation","checkId":269,"FAILED":0,"THRESHOLD_VALUE":0,"_row":"3.8"},{"NUM_VIOLATED_ROWS":0,"PCT_VIOLATED_ROWS":0,"NUM_DENOMINATOR_ROWS":39805930,"EXECUTION_TIME":"0.920971 secs","QUERY_TEXT":"\r\n/*********\r\nFIELD_IS_NOT_NULLABLE\r\n\r\nFor each table, check that the fields in which IS_NOT_NULLABLE == TRUE, there are no null values in that field.\r\n\r\nParameters used in this template:\r\ncdmDatabaseSchema = cdm_ibm_mdcd_v993.dbo\r\ncdmTableName = OBSERVATION_PERIOD\r\ncdmFieldName = observation_period_end_date\r\n\r\n**********/\r\n\r\n\r\nSELECT num_violated_rows, CASE WHEN denominator.num_rows = 0 THEN 0 ELSE 1.0*num_violated_rows/denominator.num_rows END  AS pct_violated_rows, \r\n  denominator.num_rows as num_denominator_rows\r\nFROM\r\n(\r\n\tSELECT COUNT_BIG(violated_rows.violating_field) AS num_violated_rows\r\n\tFROM\r\n\t(\r\n\t\tSELECT 'OBSERVATION_PERIOD.observation_period_end_date' AS violating_field, cdmTable.* \r\n\t\t  FROM cdm_ibm_mdcd_v993.dbo.OBSERVATION_PERIOD cdmTable\r\n\t\t  \r\n\t\t WHERE cdmTable.observation_period_end_date IS NULL\r\n\t) violated_rows\r\n) violated_row_count,\r\n( \r\n\tSELECT COUNT_BIG(*) AS num_rows\r\n\tFROM cdm_ibm_mdcd_v993.dbo.OBSERVATION_PERIOD cdmTable\r\n\t\r\n) denominator\r\n;","CHECK_NAME":"isRequired","CHECK_LEVEL":"FIELD","CHECK_DESCRIPTION":"The number and percent of records with a NULL value in the observation_period_end_date of the OBSERVATION_PERIOD that is considered not nullable.","CDM_TABLE_NAME":"OBSERVATION_PERIOD","CDM_FIELD_NAME":"observation_period_end_date","SQL_FILE":"field_is_not_nullable.sql","CATEGORY":"Conformance","SUBCATEGORY":"Relational","CONTEXT":"Validation","checkId":270,"FAILED":0,"THRESHOLD_VALUE":0,"_row":"3.9"},{"NUM_VIOLATED_ROWS":0,"PCT_VIOLATED_ROWS":0,"NUM_DENOMINATOR_ROWS":39805930,"EXECUTION_TIME":"0.515979 secs","QUERY_TEXT":"\r\n/*********\r\nFIELD_IS_NOT_NULLABLE\r\n\r\nFor each table, check that the fields in which IS_NOT_NULLABLE == TRUE, there are no null values in that field.\r\n\r\nParameters used in this template:\r\ncdmDatabaseSchema = cdm_ibm_mdcd_v993.dbo\r\ncdmTableName = OBSERVATION_PERIOD\r\ncdmFieldName = period_type_concept_id\r\n\r\n**********/\r\n\r\n\r\nSELECT num_violated_rows, CASE WHEN denominator.num_rows = 0 THEN 0 ELSE 1.0*num_violated_rows/denominator.num_rows END  AS pct_violated_rows, \r\n  denominator.num_rows as num_denominator_rows\r\nFROM\r\n(\r\n\tSELECT COUNT_BIG(violated_rows.violating_field) AS num_violated_rows\r\n\tFROM\r\n\t(\r\n\t\tSELECT 'OBSERVATION_PERIOD.period_type_concept_id' AS violating_field, cdmTable.* \r\n\t\t  FROM cdm_ibm_mdcd_v993.dbo.OBSERVATION_PERIOD cdmTable\r\n\t\t  \r\n\t\t WHERE cdmTable.period_type_concept_id IS NULL\r\n\t) violated_rows\r\n) violated_row_count,\r\n( \r\n\tSELECT COUNT_BIG(*) AS num_rows\r\n\tFROM cdm_ibm_mdcd_v993.dbo.OBSERVATION_PERIOD cdmTable\r\n\t\r\n) denominator\r\n;","CHECK_NAME":"isRequired","CHECK_LEVEL":"FIELD","CHECK_DESCRIPTION":"The number and percent of records with a NULL value in the period_type_concept_id of the OBSERVATION_PERIOD that is considered not nullable.","CDM_TABLE_NAME":"OBSERVATION_PERIOD","CDM_FIELD_NAME":"period_type_concept_id","SQL_FILE":"field_is_not_nullable.sql","CATEGORY":"Conformance","SUBCATEGORY":"Relational","CONTEXT":"Validation","checkId":271,"FAILED":0,"THRESHOLD_VALUE":0,"_row":"3.10"},{"NUM_VIOLATED_ROWS":0,"PCT_VIOLATED_ROWS":0,"NUM_DENOMINATOR_ROWS":1680542588,"EXECUTION_TIME":"1.045969 secs","QUERY_TEXT":"\r\n/*********\r\nFIELD_IS_NOT_NULLABLE\r\n\r\nFor each table, check that the fields in which IS_NOT_NULLABLE == TRUE, there are no null values in that field.\r\n\r\nParameters used in this template:\r\ncdmDatabaseSchema = cdm_ibm_mdcd_v993.dbo\r\ncdmTableName = VISIT_OCCURRENCE\r\ncdmFieldName = visit_occurrence_id\r\n\r\n**********/\r\n\r\n\r\nSELECT num_violated_rows, CASE WHEN denominator.num_rows = 0 THEN 0 ELSE 1.0*num_violated_rows/denominator.num_rows END  AS pct_violated_rows, \r\n  denominator.num_rows as num_denominator_rows\r\nFROM\r\n(\r\n\tSELECT COUNT_BIG(violated_rows.violating_field) AS num_violated_rows\r\n\tFROM\r\n\t(\r\n\t\tSELECT 'VISIT_OCCURRENCE.visit_occurrence_id' AS violating_field, cdmTable.* \r\n\t\t  FROM cdm_ibm_mdcd_v993.dbo.VISIT_OCCURRENCE cdmTable\r\n\t\t  \r\n\t\t WHERE cdmTable.visit_occurrence_id IS NULL\r\n\t) violated_rows\r\n) violated_row_count,\r\n( \r\n\tSELECT COUNT_BIG(*) AS num_rows\r\n\tFROM cdm_ibm_mdcd_v993.dbo.VISIT_OCCURRENCE cdmTable\r\n\t\r\n) denominator\r\n;","CHECK_NAME":"isRequired","CHECK_LEVEL":"FIELD","CHECK_DESCRIPTION":"The number and percent of records with a NULL value in the visit_occurrence_id of the VISIT_OCCURRENCE that is considered not nullable.","CDM_TABLE_NAME":"VISIT_OCCURRENCE","CDM_FIELD_NAME":"visit_occurrence_id","SQL_FILE":"field_is_not_nullable.sql","CATEGORY":"Conformance","SUBCATEGORY":"Relational","CONTEXT":"Validation","checkId":272,"FAILED":0,"THRESHOLD_VALUE":0,"_row":"3.11"},{"NUM_VIOLATED_ROWS":0,"PCT_VIOLATED_ROWS":0,"NUM_DENOMINATOR_ROWS":1680542588,"EXECUTION_TIME":"0.719973 secs","QUERY_TEXT":"\r\n/*********\r\nFIELD_IS_NOT_NULLABLE\r\n\r\nFor each table, check that the fields in which IS_NOT_NULLABLE == TRUE, there are no null values in that field.\r\n\r\nParameters used in this template:\r\ncdmDatabaseSchema = cdm_ibm_mdcd_v993.dbo\r\ncdmTableName = VISIT_OCCURRENCE\r\ncdmFieldName = person_id\r\n\r\n**********/\r\n\r\n\r\nSELECT num_violated_rows, CASE WHEN denominator.num_rows = 0 THEN 0 ELSE 1.0*num_violated_rows/denominator.num_rows END  AS pct_violated_rows, \r\n  denominator.num_rows as num_denominator_rows\r\nFROM\r\n(\r\n\tSELECT COUNT_BIG(violated_rows.violating_field) AS num_violated_rows\r\n\tFROM\r\n\t(\r\n\t\tSELECT 'VISIT_OCCURRENCE.person_id' AS violating_field, cdmTable.* \r\n\t\t  FROM cdm_ibm_mdcd_v993.dbo.VISIT_OCCURRENCE cdmTable\r\n\t\t  \r\n\t\t WHERE cdmTable.person_id IS NULL\r\n\t) violated_rows\r\n) violated_row_count,\r\n( \r\n\tSELECT COUNT_BIG(*) AS num_rows\r\n\tFROM cdm_ibm_mdcd_v993.dbo.VISIT_OCCURRENCE cdmTable\r\n\t\r\n) denominator\r\n;","CHECK_NAME":"isRequired","CHECK_LEVEL":"FIELD","CHECK_DESCRIPTION":"The number and percent of records with a NULL value in the person_id of the VISIT_OCCURRENCE that is considered not nullable.","CDM_TABLE_NAME":"VISIT_OCCURRENCE","CDM_FIELD_NAME":"person_id","SQL_FILE":"field_is_not_nullable.sql","CATEGORY":"Conformance","SUBCATEGORY":"Relational","CONTEXT":"Validation","checkId":273,"FAILED":0,"THRESHOLD_VALUE":0,"_row":"3.12"},{"NUM_VIOLATED_ROWS":0,"PCT_VIOLATED_ROWS":0,"NUM_DENOMINATOR_ROWS":1680542588,"EXECUTION_TIME":"0.425995 secs","QUERY_TEXT":"\r\n/*********\r\nFIELD_IS_NOT_NULLABLE\r\n\r\nFor each table, check that the fields in which IS_NOT_NULLABLE == TRUE, there are no null values in that field.\r\n\r\nParameters used in this template:\r\ncdmDatabaseSchema = cdm_ibm_mdcd_v993.dbo\r\ncdmTableName = VISIT_OCCURRENCE\r\ncdmFieldName = visit_concept_id\r\n\r\n**********/\r\n\r\n\r\nSELECT num_violated_rows, CASE WHEN denominator.num_rows = 0 THEN 0 ELSE 1.0*num_violated_rows/denominator.num_rows END  AS pct_violated_rows, \r\n  denominator.num_rows as num_denominator_rows\r\nFROM\r\n(\r\n\tSELECT COUNT_BIG(violated_rows.violating_field) AS num_violated_rows\r\n\tFROM\r\n\t(\r\n\t\tSELECT 'VISIT_OCCURRENCE.visit_concept_id' AS violating_field, cdmTable.* \r\n\t\t  FROM cdm_ibm_mdcd_v993.dbo.VISIT_OCCURRENCE cdmTable\r\n\t\t  \r\n\t\t WHERE cdmTable.visit_concept_id IS NULL\r\n\t) violated_rows\r\n) violated_row_count,\r\n( \r\n\tSELECT COUNT_BIG(*) AS num_rows\r\n\tFROM cdm_ibm_mdcd_v993.dbo.VISIT_OCCURRENCE cdmTable\r\n\t\r\n) denominator\r\n;","CHECK_NAME":"isRequired","CHECK_LEVEL":"FIELD","CHECK_DESCRIPTION":"The number and percent of records with a NULL value in the visit_concept_id of the VISIT_OCCURRENCE that is considered not nullable.","CDM_TABLE_NAME":"VISIT_OCCURRENCE","CDM_FIELD_NAME":"visit_concept_id","SQL_FILE":"field_is_not_nullable.sql","CATEGORY":"Conformance","SUBCATEGORY":"Relational","CONTEXT":"Validation","checkId":274,"FAILED":0,"THRESHOLD_VALUE":0,"_row":"3.13"},{"NUM_VIOLATED_ROWS":0,"PCT_VIOLATED_ROWS":0,"NUM_DENOMINATOR_ROWS":1680542588,"EXECUTION_TIME":"0.922974 secs","QUERY_TEXT":"\r\n/*********\r\nFIELD_IS_NOT_NULLABLE\r\n\r\nFor each table, check that the fields in which IS_NOT_NULLABLE == TRUE, there are no null values in that field.\r\n\r\nParameters used in this template:\r\ncdmDatabaseSchema = cdm_ibm_mdcd_v993.dbo\r\ncdmTableName = VISIT_OCCURRENCE\r\ncdmFieldName = visit_start_date\r\n\r\n**********/\r\n\r\n\r\nSELECT num_violated_rows, CASE WHEN denominator.num_rows = 0 THEN 0 ELSE 1.0*num_violated_rows/denominator.num_rows END  AS pct_violated_rows, \r\n  denominator.num_rows as num_denominator_rows\r\nFROM\r\n(\r\n\tSELECT COUNT_BIG(violated_rows.violating_field) AS num_violated_rows\r\n\tFROM\r\n\t(\r\n\t\tSELECT 'VISIT_OCCURRENCE.visit_start_date' AS violating_field, cdmTable.* \r\n\t\t  FROM cdm_ibm_mdcd_v993.dbo.VISIT_OCCURRENCE cdmTable\r\n\t\t  \r\n\t\t WHERE cdmTable.visit_start_date IS NULL\r\n\t) violated_rows\r\n) violated_row_count,\r\n( \r\n\tSELECT COUNT_BIG(*) AS num_rows\r\n\tFROM cdm_ibm_mdcd_v993.dbo.VISIT_OCCURRENCE cdmTable\r\n\t\r\n) denominator\r\n;","CHECK_NAME":"isRequired","CHECK_LEVEL":"FIELD","CHECK_DESCRIPTION":"The number and percent of records with a NULL value in the visit_start_date of the VISIT_OCCURRENCE that is considered not nullable.","CDM_TABLE_NAME":"VISIT_OCCURRENCE","CDM_FIELD_NAME":"visit_start_date","SQL_FILE":"field_is_not_nullable.sql","CATEGORY":"Conformance","SUBCATEGORY":"Relational","CONTEXT":"Validation","checkId":275,"FAILED":0,"THRESHOLD_VALUE":0,"_row":"3.14"},{"NUM_VIOLATED_ROWS":0,"PCT_VIOLATED_ROWS":0,"NUM_DENOMINATOR_ROWS":1680542588,"EXECUTION_TIME":"0.450981 secs","QUERY_TEXT":"\r\n/*********\r\nFIELD_IS_NOT_NULLABLE\r\n\r\nFor each table, check that the fields in which IS_NOT_NULLABLE == TRUE, there are no null values in that field.\r\n\r\nParameters used in this template:\r\ncdmDatabaseSchema = cdm_ibm_mdcd_v993.dbo\r\ncdmTableName = VISIT_OCCURRENCE\r\ncdmFieldName = visit_end_date\r\n\r\n**********/\r\n\r\n\r\nSELECT num_violated_rows, CASE WHEN denominator.num_rows = 0 THEN 0 ELSE 1.0*num_violated_rows/denominator.num_rows END  AS pct_violated_rows, \r\n  denominator.num_rows as num_denominator_rows\r\nFROM\r\n(\r\n\tSELECT COUNT_BIG(violated_rows.violating_field) AS num_violated_rows\r\n\tFROM\r\n\t(\r\n\t\tSELECT 'VISIT_OCCURRENCE.visit_end_date' AS violating_field, cdmTable.* \r\n\t\t  FROM cdm_ibm_mdcd_v993.dbo.VISIT_OCCURRENCE cdmTable\r\n\t\t  \r\n\t\t WHERE cdmTable.visit_end_date IS NULL\r\n\t) violated_rows\r\n) violated_row_count,\r\n( \r\n\tSELECT COUNT_BIG(*) AS num_rows\r\n\tFROM cdm_ibm_mdcd_v993.dbo.VISIT_OCCURRENCE cdmTable\r\n\t\r\n) denominator\r\n;","CHECK_NAME":"isRequired","CHECK_LEVEL":"FIELD","CHECK_DESCRIPTION":"The number and percent of records with a NULL value in the visit_end_date of the VISIT_OCCURRENCE that is considered not nullable.","CDM_TABLE_NAME":"VISIT_OCCURRENCE","CDM_FIELD_NAME":"visit_end_date","SQL_FILE":"field_is_not_nullable.sql","CATEGORY":"Conformance","SUBCATEGORY":"Relational","CONTEXT":"Validation","checkId":276,"FAILED":0,"THRESHOLD_VALUE":0,"_row":"3.15"},{"NUM_VIOLATED_ROWS":0,"PCT_VIOLATED_ROWS":0,"NUM_DENOMINATOR_ROWS":1680542588,"EXECUTION_TIME":"0.536991 secs","QUERY_TEXT":"\r\n/*********\r\nFIELD_IS_NOT_NULLABLE\r\n\r\nFor each table, check that the fields in which IS_NOT_NULLABLE == TRUE, there are no null values in that field.\r\n\r\nParameters used in this template:\r\ncdmDatabaseSchema = cdm_ibm_mdcd_v993.dbo\r\ncdmTableName = VISIT_OCCURRENCE\r\ncdmFieldName = visit_type_concept_id\r\n\r\n**********/\r\n\r\n\r\nSELECT num_violated_rows, CASE WHEN denominator.num_rows = 0 THEN 0 ELSE 1.0*num_violated_rows/denominator.num_rows END  AS pct_violated_rows, \r\n  denominator.num_rows as num_denominator_rows\r\nFROM\r\n(\r\n\tSELECT COUNT_BIG(violated_rows.violating_field) AS num_violated_rows\r\n\tFROM\r\n\t(\r\n\t\tSELECT 'VISIT_OCCURRENCE.visit_type_concept_id' AS violating_field, cdmTable.* \r\n\t\t  FROM cdm_ibm_mdcd_v993.dbo.VISIT_OCCURRENCE cdmTable\r\n\t\t  \r\n\t\t WHERE cdmTable.visit_type_concept_id IS NULL\r\n\t) violated_rows\r\n) violated_row_count,\r\n( \r\n\tSELECT COUNT_BIG(*) AS num_rows\r\n\tFROM cdm_ibm_mdcd_v993.dbo.VISIT_OCCURRENCE cdmTable\r\n\t\r\n) denominator\r\n;","CHECK_NAME":"isRequired","CHECK_LEVEL":"FIELD","CHECK_DESCRIPTION":"The number and percent of records with a NULL value in the visit_type_concept_id of the VISIT_OCCURRENCE that is considered not nullable.","CDM_TABLE_NAME":"VISIT_OCCURRENCE","CDM_FIELD_NAME":"visit_type_concept_id","SQL_FILE":"field_is_not_nullable.sql","CATEGORY":"Conformance","SUBCATEGORY":"Relational","CONTEXT":"Validation","checkId":277,"FAILED":0,"THRESHOLD_VALUE":0,"_row":"3.16"},{"NUM_VIOLATED_ROWS":0,"PCT_VIOLATED_ROWS":0,"NUM_DENOMINATOR_ROWS":2589059072,"EXECUTION_TIME":"0.736997 secs","QUERY_TEXT":"\r\n/*********\r\nFIELD_IS_NOT_NULLABLE\r\n\r\nFor each table, check that the fields in which IS_NOT_NULLABLE == TRUE, there are no null values in that field.\r\n\r\nParameters used in this template:\r\ncdmDatabaseSchema = cdm_ibm_mdcd_v993.dbo\r\ncdmTableName = CONDITION_OCCURRENCE\r\ncdmFieldName = condition_occurrence_id\r\n\r\n**********/\r\n\r\n\r\nSELECT num_violated_rows, CASE WHEN denominator.num_rows = 0 THEN 0 ELSE 1.0*num_violated_rows/denominator.num_rows END  AS pct_violated_rows, \r\n  denominator.num_rows as num_denominator_rows\r\nFROM\r\n(\r\n\tSELECT COUNT_BIG(violated_rows.violating_field) AS num_violated_rows\r\n\tFROM\r\n\t(\r\n\t\tSELECT 'CONDITION_OCCURRENCE.condition_occurrence_id' AS violating_field, cdmTable.* \r\n\t\t  FROM cdm_ibm_mdcd_v993.dbo.CONDITION_OCCURRENCE cdmTable\r\n\t\t  \r\n\t\t WHERE cdmTable.condition_occurrence_id IS NULL\r\n\t) violated_rows\r\n) violated_row_count,\r\n( \r\n\tSELECT COUNT_BIG(*) AS num_rows\r\n\tFROM cdm_ibm_mdcd_v993.dbo.CONDITION_OCCURRENCE cdmTable\r\n\t\r\n) denominator\r\n;","CHECK_NAME":"isRequired","CHECK_LEVEL":"FIELD","CHECK_DESCRIPTION":"The number and percent of records with a NULL value in the condition_occurrence_id of the CONDITION_OCCURRENCE that is considered not nullable.","CDM_TABLE_NAME":"CONDITION_OCCURRENCE","CDM_FIELD_NAME":"condition_occurrence_id","SQL_FILE":"field_is_not_nullable.sql","CATEGORY":"Conformance","SUBCATEGORY":"Relational","CONTEXT":"Validation","checkId":278,"FAILED":0,"THRESHOLD_VALUE":0,"_row":"3.17"},{"NUM_VIOLATED_ROWS":0,"PCT_VIOLATED_ROWS":0,"NUM_DENOMINATOR_ROWS":2589059072,"EXECUTION_TIME":"0.593989 secs","QUERY_TEXT":"\r\n/*********\r\nFIELD_IS_NOT_NULLABLE\r\n\r\nFor each table, check that the fields in which IS_NOT_NULLABLE == TRUE, there are no null values in that field.\r\n\r\nParameters used in this template:\r\ncdmDatabaseSchema = cdm_ibm_mdcd_v993.dbo\r\ncdmTableName = CONDITION_OCCURRENCE\r\ncdmFieldName = person_id\r\n\r\n**********/\r\n\r\n\r\nSELECT num_violated_rows, CASE WHEN denominator.num_rows = 0 THEN 0 ELSE 1.0*num_violated_rows/denominator.num_rows END  AS pct_violated_rows, \r\n  denominator.num_rows as num_denominator_rows\r\nFROM\r\n(\r\n\tSELECT COUNT_BIG(violated_rows.violating_field) AS num_violated_rows\r\n\tFROM\r\n\t(\r\n\t\tSELECT 'CONDITION_OCCURRENCE.person_id' AS violating_field, cdmTable.* \r\n\t\t  FROM cdm_ibm_mdcd_v993.dbo.CONDITION_OCCURRENCE cdmTable\r\n\t\t  \r\n\t\t WHERE cdmTable.person_id IS NULL\r\n\t) violated_rows\r\n) violated_row_count,\r\n( \r\n\tSELECT COUNT_BIG(*) AS num_rows\r\n\tFROM cdm_ibm_mdcd_v993.dbo.CONDITION_OCCURRENCE cdmTable\r\n\t\r\n) denominator\r\n;","CHECK_NAME":"isRequired","CHECK_LEVEL":"FIELD","CHECK_DESCRIPTION":"The number and percent of records with a NULL value in the person_id of the CONDITION_OCCURRENCE that is considered not nullable.","CDM_TABLE_NAME":"CONDITION_OCCURRENCE","CDM_FIELD_NAME":"person_id","SQL_FILE":"field_is_not_nullable.sql","CATEGORY":"Conformance","SUBCATEGORY":"Relational","CONTEXT":"Validation","checkId":279,"FAILED":0,"THRESHOLD_VALUE":0,"_row":"3.18"},{"NUM_VIOLATED_ROWS":0,"PCT_VIOLATED_ROWS":0,"NUM_DENOMINATOR_ROWS":2589059072,"EXECUTION_TIME":"0.888971 secs","QUERY_TEXT":"\r\n/*********\r\nFIELD_IS_NOT_NULLABLE\r\n\r\nFor each table, check that the fields in which IS_NOT_NULLABLE == TRUE, there are no null values in that field.\r\n\r\nParameters used in this template:\r\ncdmDatabaseSchema = cdm_ibm_mdcd_v993.dbo\r\ncdmTableName = CONDITION_OCCURRENCE\r\ncdmFieldName = condition_concept_id\r\n\r\n**********/\r\n\r\n\r\nSELECT num_violated_rows, CASE WHEN denominator.num_rows = 0 THEN 0 ELSE 1.0*num_violated_rows/denominator.num_rows END  AS pct_violated_rows, \r\n  denominator.num_rows as num_denominator_rows\r\nFROM\r\n(\r\n\tSELECT COUNT_BIG(violated_rows.violating_field) AS num_violated_rows\r\n\tFROM\r\n\t(\r\n\t\tSELECT 'CONDITION_OCCURRENCE.condition_concept_id' AS violating_field, cdmTable.* \r\n\t\t  FROM cdm_ibm_mdcd_v993.dbo.CONDITION_OCCURRENCE cdmTable\r\n\t\t  \r\n\t\t WHERE cdmTable.condition_concept_id IS NULL\r\n\t) violated_rows\r\n) violated_row_count,\r\n( \r\n\tSELECT COUNT_BIG(*) AS num_rows\r\n\tFROM cdm_ibm_mdcd_v993.dbo.CONDITION_OCCURRENCE cdmTable\r\n\t\r\n) denominator\r\n;","CHECK_NAME":"isRequired","CHECK_LEVEL":"FIELD","CHECK_DESCRIPTION":"The number and percent of records with a NULL value in the condition_concept_id of the CONDITION_OCCURRENCE that is considered not nullable.","CDM_TABLE_NAME":"CONDITION_OCCURRENCE","CDM_FIELD_NAME":"condition_concept_id","SQL_FILE":"field_is_not_nullable.sql","CATEGORY":"Conformance","SUBCATEGORY":"Relational","CONTEXT":"Validation","checkId":280,"FAILED":0,"THRESHOLD_VALUE":0,"_row":"3.19"},{"NUM_VIOLATED_ROWS":0,"PCT_VIOLATED_ROWS":0,"NUM_DENOMINATOR_ROWS":2589059072,"EXECUTION_TIME":"0.494976 secs","QUERY_TEXT":"\r\n/*********\r\nFIELD_IS_NOT_NULLABLE\r\n\r\nFor each table, check that the fields in which IS_NOT_NULLABLE == TRUE, there are no null values in that field.\r\n\r\nParameters used in this template:\r\ncdmDatabaseSchema = cdm_ibm_mdcd_v993.dbo\r\ncdmTableName = CONDITION_OCCURRENCE\r\ncdmFieldName = condition_start_date\r\n\r\n**********/\r\n\r\n\r\nSELECT num_violated_rows, CASE WHEN denominator.num_rows = 0 THEN 0 ELSE 1.0*num_violated_rows/denominator.num_rows END  AS pct_violated_rows, \r\n  denominator.num_rows as num_denominator_rows\r\nFROM\r\n(\r\n\tSELECT COUNT_BIG(violated_rows.violating_field) AS num_violated_rows\r\n\tFROM\r\n\t(\r\n\t\tSELECT 'CONDITION_OCCURRENCE.condition_start_date' AS violating_field, cdmTable.* \r\n\t\t  FROM cdm_ibm_mdcd_v993.dbo.CONDITION_OCCURRENCE cdmTable\r\n\t\t  \r\n\t\t WHERE cdmTable.condition_start_date IS NULL\r\n\t) violated_rows\r\n) violated_row_count,\r\n( \r\n\tSELECT COUNT_BIG(*) AS num_rows\r\n\tFROM cdm_ibm_mdcd_v993.dbo.CONDITION_OCCURRENCE cdmTable\r\n\t\r\n) denominator\r\n;","CHECK_NAME":"isRequired","CHECK_LEVEL":"FIELD","CHECK_DESCRIPTION":"The number and percent of records with a NULL value in the condition_start_date of the CONDITION_OCCURRENCE that is considered not nullable.","CDM_TABLE_NAME":"CONDITION_OCCURRENCE","CDM_FIELD_NAME":"condition_start_date","SQL_FILE":"field_is_not_nullable.sql","CATEGORY":"Conformance","SUBCATEGORY":"Relational","CONTEXT":"Validation","checkId":281,"FAILED":0,"THRESHOLD_VALUE":0,"_row":"3.20"},{"NUM_VIOLATED_ROWS":0,"PCT_VIOLATED_ROWS":0,"NUM_DENOMINATOR_ROWS":2589059072,"EXECUTION_TIME":"0.702973 secs","QUERY_TEXT":"\r\n/*********\r\nFIELD_IS_NOT_NULLABLE\r\n\r\nFor each table, check that the fields in which IS_NOT_NULLABLE == TRUE, there are no null values in that field.\r\n\r\nParameters used in this template:\r\ncdmDatabaseSchema = cdm_ibm_mdcd_v993.dbo\r\ncdmTableName = CONDITION_OCCURRENCE\r\ncdmFieldName = condition_type_concept_id\r\n\r\n**********/\r\n\r\n\r\nSELECT num_violated_rows, CASE WHEN denominator.num_rows = 0 THEN 0 ELSE 1.0*num_violated_rows/denominator.num_rows END  AS pct_violated_rows, \r\n  denominator.num_rows as num_denominator_rows\r\nFROM\r\n(\r\n\tSELECT COUNT_BIG(violated_rows.violating_field) AS num_violated_rows\r\n\tFROM\r\n\t(\r\n\t\tSELECT 'CONDITION_OCCURRENCE.condition_type_concept_id' AS violating_field, cdmTable.* \r\n\t\t  FROM cdm_ibm_mdcd_v993.dbo.CONDITION_OCCURRENCE cdmTable\r\n\t\t  \r\n\t\t WHERE cdmTable.condition_type_concept_id IS NULL\r\n\t) violated_rows\r\n) violated_row_count,\r\n( \r\n\tSELECT COUNT_BIG(*) AS num_rows\r\n\tFROM cdm_ibm_mdcd_v993.dbo.CONDITION_OCCURRENCE cdmTable\r\n\t\r\n) denominator\r\n;","CHECK_NAME":"isRequired","CHECK_LEVEL":"FIELD","CHECK_DESCRIPTION":"The number and percent of records with a NULL value in the condition_type_concept_id of the CONDITION_OCCURRENCE that is considered not nullable.","CDM_TABLE_NAME":"CONDITION_OCCURRENCE","CDM_FIELD_NAME":"condition_type_concept_id","SQL_FILE":"field_is_not_nullable.sql","CATEGORY":"Conformance","SUBCATEGORY":"Relational","CONTEXT":"Validation","checkId":282,"FAILED":0,"THRESHOLD_VALUE":0,"_row":"3.21"},{"NUM_VIOLATED_ROWS":0,"PCT_VIOLATED_ROWS":0,"NUM_DENOMINATOR_ROWS":1125494098,"EXECUTION_TIME":"0.771987 secs","QUERY_TEXT":"\r\n/*********\r\nFIELD_IS_NOT_NULLABLE\r\n\r\nFor each table, check that the fields in which IS_NOT_NULLABLE == TRUE, there are no null values in that field.\r\n\r\nParameters used in this template:\r\ncdmDatabaseSchema = cdm_ibm_mdcd_v993.dbo\r\ncdmTableName = DRUG_EXPOSURE\r\ncdmFieldName = drug_exposure_id\r\n\r\n**********/\r\n\r\n\r\nSELECT num_violated_rows, CASE WHEN denominator.num_rows = 0 THEN 0 ELSE 1.0*num_violated_rows/denominator.num_rows END  AS pct_violated_rows, \r\n  denominator.num_rows as num_denominator_rows\r\nFROM\r\n(\r\n\tSELECT COUNT_BIG(violated_rows.violating_field) AS num_violated_rows\r\n\tFROM\r\n\t(\r\n\t\tSELECT 'DRUG_EXPOSURE.drug_exposure_id' AS violating_field, cdmTable.* \r\n\t\t  FROM cdm_ibm_mdcd_v993.dbo.DRUG_EXPOSURE cdmTable\r\n\t\t  \r\n\t\t WHERE cdmTable.drug_exposure_id IS NULL\r\n\t) violated_rows\r\n) violated_row_count,\r\n( \r\n\tSELECT COUNT_BIG(*) AS num_rows\r\n\tFROM cdm_ibm_mdcd_v993.dbo.DRUG_EXPOSURE cdmTable\r\n\t\r\n) denominator\r\n;","CHECK_NAME":"isRequired","CHECK_LEVEL":"FIELD","CHECK_DESCRIPTION":"The number and percent of records with a NULL value in the drug_exposure_id of the DRUG_EXPOSURE that is considered not nullable.","CDM_TABLE_NAME":"DRUG_EXPOSURE","CDM_FIELD_NAME":"drug_exposure_id","SQL_FILE":"field_is_not_nullable.sql","CATEGORY":"Conformance","SUBCATEGORY":"Relational","CONTEXT":"Validation","checkId":283,"FAILED":0,"THRESHOLD_VALUE":0,"_row":"3.22"},{"NUM_VIOLATED_ROWS":0,"PCT_VIOLATED_ROWS":0,"NUM_DENOMINATOR_ROWS":1125494098,"EXECUTION_TIME":"0.578985 secs","QUERY_TEXT":"\r\n/*********\r\nFIELD_IS_NOT_NULLABLE\r\n\r\nFor each table, check that the fields in which IS_NOT_NULLABLE == TRUE, there are no null values in that field.\r\n\r\nParameters used in this template:\r\ncdmDatabaseSchema = cdm_ibm_mdcd_v993.dbo\r\ncdmTableName = DRUG_EXPOSURE\r\ncdmFieldName = person_id\r\n\r\n**********/\r\n\r\n\r\nSELECT num_violated_rows, CASE WHEN denominator.num_rows = 0 THEN 0 ELSE 1.0*num_violated_rows/denominator.num_rows END  AS pct_violated_rows, \r\n  denominator.num_rows as num_denominator_rows\r\nFROM\r\n(\r\n\tSELECT COUNT_BIG(violated_rows.violating_field) AS num_violated_rows\r\n\tFROM\r\n\t(\r\n\t\tSELECT 'DRUG_EXPOSURE.person_id' AS violating_field, cdmTable.* \r\n\t\t  FROM cdm_ibm_mdcd_v993.dbo.DRUG_EXPOSURE cdmTable\r\n\t\t  \r\n\t\t WHERE cdmTable.person_id IS NULL\r\n\t) violated_rows\r\n) violated_row_count,\r\n( \r\n\tSELECT COUNT_BIG(*) AS num_rows\r\n\tFROM cdm_ibm_mdcd_v993.dbo.DRUG_EXPOSURE cdmTable\r\n\t\r\n) denominator\r\n;","CHECK_NAME":"isRequired","CHECK_LEVEL":"FIELD","CHECK_DESCRIPTION":"The number and percent of records with a NULL value in the person_id of the DRUG_EXPOSURE that is considered not nullable.","CDM_TABLE_NAME":"DRUG_EXPOSURE","CDM_FIELD_NAME":"person_id","SQL_FILE":"field_is_not_nullable.sql","CATEGORY":"Conformance","SUBCATEGORY":"Relational","CONTEXT":"Validation","checkId":284,"FAILED":0,"THRESHOLD_VALUE":0,"_row":"3.23"},{"NUM_VIOLATED_ROWS":0,"PCT_VIOLATED_ROWS":0,"NUM_DENOMINATOR_ROWS":1125494098,"EXECUTION_TIME":"0.497954 secs","QUERY_TEXT":"\r\n/*********\r\nFIELD_IS_NOT_NULLABLE\r\n\r\nFor each table, check that the fields in which IS_NOT_NULLABLE == TRUE, there are no null values in that field.\r\n\r\nParameters used in this template:\r\ncdmDatabaseSchema = cdm_ibm_mdcd_v993.dbo\r\ncdmTableName = DRUG_EXPOSURE\r\ncdmFieldName = drug_concept_id\r\n\r\n**********/\r\n\r\n\r\nSELECT num_violated_rows, CASE WHEN denominator.num_rows = 0 THEN 0 ELSE 1.0*num_violated_rows/denominator.num_rows END  AS pct_violated_rows, \r\n  denominator.num_rows as num_denominator_rows\r\nFROM\r\n(\r\n\tSELECT COUNT_BIG(violated_rows.violating_field) AS num_violated_rows\r\n\tFROM\r\n\t(\r\n\t\tSELECT 'DRUG_EXPOSURE.drug_concept_id' AS violating_field, cdmTable.* \r\n\t\t  FROM cdm_ibm_mdcd_v993.dbo.DRUG_EXPOSURE cdmTable\r\n\t\t  \r\n\t\t WHERE cdmTable.drug_concept_id IS NULL\r\n\t) violated_rows\r\n) violated_row_count,\r\n( \r\n\tSELECT COUNT_BIG(*) AS num_rows\r\n\tFROM cdm_ibm_mdcd_v993.dbo.DRUG_EXPOSURE cdmTable\r\n\t\r\n) denominator\r\n;","CHECK_NAME":"isRequired","CHECK_LEVEL":"FIELD","CHECK_DESCRIPTION":"The number and percent of records with a NULL value in the drug_concept_id of the DRUG_EXPOSURE that is considered not nullable.","CDM_TABLE_NAME":"DRUG_EXPOSURE","CDM_FIELD_NAME":"drug_concept_id","SQL_FILE":"field_is_not_nullable.sql","CATEGORY":"Conformance","SUBCATEGORY":"Relational","CONTEXT":"Validation","checkId":285,"FAILED":0,"THRESHOLD_VALUE":0,"_row":"3.24"},{"NUM_VIOLATED_ROWS":0,"PCT_VIOLATED_ROWS":0,"NUM_DENOMINATOR_ROWS":1125494098,"EXECUTION_TIME":"0.691985 secs","QUERY_TEXT":"\r\n/*********\r\nFIELD_IS_NOT_NULLABLE\r\n\r\nFor each table, check that the fields in which IS_NOT_NULLABLE == TRUE, there are no null values in that field.\r\n\r\nParameters used in this template:\r\ncdmDatabaseSchema = cdm_ibm_mdcd_v993.dbo\r\ncdmTableName = DRUG_EXPOSURE\r\ncdmFieldName = drug_exposure_start_date\r\n\r\n**********/\r\n\r\n\r\nSELECT num_violated_rows, CASE WHEN denominator.num_rows = 0 THEN 0 ELSE 1.0*num_violated_rows/denominator.num_rows END  AS pct_violated_rows, \r\n  denominator.num_rows as num_denominator_rows\r\nFROM\r\n(\r\n\tSELECT COUNT_BIG(violated_rows.violating_field) AS num_violated_rows\r\n\tFROM\r\n\t(\r\n\t\tSELECT 'DRUG_EXPOSURE.drug_exposure_start_date' AS violating_field, cdmTable.* \r\n\t\t  FROM cdm_ibm_mdcd_v993.dbo.DRUG_EXPOSURE cdmTable\r\n\t\t  \r\n\t\t WHERE cdmTable.drug_exposure_start_date IS NULL\r\n\t) violated_rows\r\n) violated_row_count,\r\n( \r\n\tSELECT COUNT_BIG(*) AS num_rows\r\n\tFROM cdm_ibm_mdcd_v993.dbo.DRUG_EXPOSURE cdmTable\r\n\t\r\n) denominator\r\n;","CHECK_NAME":"isRequired","CHECK_LEVEL":"FIELD","CHECK_DESCRIPTION":"The number and percent of records with a NULL value in the drug_exposure_start_date of the DRUG_EXPOSURE that is considered not nullable.","CDM_TABLE_NAME":"DRUG_EXPOSURE","CDM_FIELD_NAME":"drug_exposure_start_date","SQL_FILE":"field_is_not_nullable.sql","CATEGORY":"Conformance","SUBCATEGORY":"Relational","CONTEXT":"Validation","checkId":286,"FAILED":0,"THRESHOLD_VALUE":0,"_row":"3.25"},{"NUM_VIOLATED_ROWS":0,"PCT_VIOLATED_ROWS":0,"NUM_DENOMINATOR_ROWS":1125494098,"EXECUTION_TIME":"1.206972 secs","QUERY_TEXT":"\r\n/*********\r\nFIELD_IS_NOT_NULLABLE\r\n\r\nFor each table, check that the fields in which IS_NOT_NULLABLE == TRUE, there are no null values in that field.\r\n\r\nParameters used in this template:\r\ncdmDatabaseSchema = cdm_ibm_mdcd_v993.dbo\r\ncdmTableName = DRUG_EXPOSURE\r\ncdmFieldName = drug_exposure_end_date\r\n\r\n**********/\r\n\r\n\r\nSELECT num_violated_rows, CASE WHEN denominator.num_rows = 0 THEN 0 ELSE 1.0*num_violated_rows/denominator.num_rows END  AS pct_violated_rows, \r\n  denominator.num_rows as num_denominator_rows\r\nFROM\r\n(\r\n\tSELECT COUNT_BIG(violated_rows.violating_field) AS num_violated_rows\r\n\tFROM\r\n\t(\r\n\t\tSELECT 'DRUG_EXPOSURE.drug_exposure_end_date' AS violating_field, cdmTable.* \r\n\t\t  FROM cdm_ibm_mdcd_v993.dbo.DRUG_EXPOSURE cdmTable\r\n\t\t  \r\n\t\t WHERE cdmTable.drug_exposure_end_date IS NULL\r\n\t) violated_rows\r\n) violated_row_count,\r\n( \r\n\tSELECT COUNT_BIG(*) AS num_rows\r\n\tFROM cdm_ibm_mdcd_v993.dbo.DRUG_EXPOSURE cdmTable\r\n\t\r\n) denominator\r\n;","CHECK_NAME":"isRequired","CHECK_LEVEL":"FIELD","CHECK_DESCRIPTION":"The number and percent of records with a NULL value in the drug_exposure_end_date of the DRUG_EXPOSURE that is considered not nullable.","CDM_TABLE_NAME":"DRUG_EXPOSURE","CDM_FIELD_NAME":"drug_exposure_end_date","SQL_FILE":"field_is_not_nullable.sql","CATEGORY":"Conformance","SUBCATEGORY":"Relational","CONTEXT":"Validation","checkId":287,"FAILED":0,"THRESHOLD_VALUE":0,"_row":"3.26"},{"NUM_VIOLATED_ROWS":0,"PCT_VIOLATED_ROWS":0,"NUM_DENOMINATOR_ROWS":1125494098,"EXECUTION_TIME":"0.533974 secs","QUERY_TEXT":"\r\n/*********\r\nFIELD_IS_NOT_NULLABLE\r\n\r\nFor each table, check that the fields in which IS_NOT_NULLABLE == TRUE, there are no null values in that field.\r\n\r\nParameters used in this template:\r\ncdmDatabaseSchema = cdm_ibm_mdcd_v993.dbo\r\ncdmTableName = DRUG_EXPOSURE\r\ncdmFieldName = drug_type_concept_id\r\n\r\n**********/\r\n\r\n\r\nSELECT num_violated_rows, CASE WHEN denominator.num_rows = 0 THEN 0 ELSE 1.0*num_violated_rows/denominator.num_rows END  AS pct_violated_rows, \r\n  denominator.num_rows as num_denominator_rows\r\nFROM\r\n(\r\n\tSELECT COUNT_BIG(violated_rows.violating_field) AS num_violated_rows\r\n\tFROM\r\n\t(\r\n\t\tSELECT 'DRUG_EXPOSURE.drug_type_concept_id' AS violating_field, cdmTable.* \r\n\t\t  FROM cdm_ibm_mdcd_v993.dbo.DRUG_EXPOSURE cdmTable\r\n\t\t  \r\n\t\t WHERE cdmTable.drug_type_concept_id IS NULL\r\n\t) violated_rows\r\n) violated_row_count,\r\n( \r\n\tSELECT COUNT_BIG(*) AS num_rows\r\n\tFROM cdm_ibm_mdcd_v993.dbo.DRUG_EXPOSURE cdmTable\r\n\t\r\n) denominator\r\n;","CHECK_NAME":"isRequired","CHECK_LEVEL":"FIELD","CHECK_DESCRIPTION":"The number and percent of records with a NULL value in the drug_type_concept_id of the DRUG_EXPOSURE that is considered not nullable.","CDM_TABLE_NAME":"DRUG_EXPOSURE","CDM_FIELD_NAME":"drug_type_concept_id","SQL_FILE":"field_is_not_nullable.sql","CATEGORY":"Conformance","SUBCATEGORY":"Relational","CONTEXT":"Validation","checkId":288,"FAILED":0,"THRESHOLD_VALUE":0,"_row":"3.27"},{"NUM_VIOLATED_ROWS":0,"PCT_VIOLATED_ROWS":0,"NUM_DENOMINATOR_ROWS":1962984994,"EXECUTION_TIME":"0.610977 secs","QUERY_TEXT":"\r\n/*********\r\nFIELD_IS_NOT_NULLABLE\r\n\r\nFor each table, check that the fields in which IS_NOT_NULLABLE == TRUE, there are no null values in that field.\r\n\r\nParameters used in this template:\r\ncdmDatabaseSchema = cdm_ibm_mdcd_v993.dbo\r\ncdmTableName = PROCEDURE_OCCURRENCE\r\ncdmFieldName = procedure_occurrence_id\r\n\r\n**********/\r\n\r\n\r\nSELECT num_violated_rows, CASE WHEN denominator.num_rows = 0 THEN 0 ELSE 1.0*num_violated_rows/denominator.num_rows END  AS pct_violated_rows, \r\n  denominator.num_rows as num_denominator_rows\r\nFROM\r\n(\r\n\tSELECT COUNT_BIG(violated_rows.violating_field) AS num_violated_rows\r\n\tFROM\r\n\t(\r\n\t\tSELECT 'PROCEDURE_OCCURRENCE.procedure_occurrence_id' AS violating_field, cdmTable.* \r\n\t\t  FROM cdm_ibm_mdcd_v993.dbo.PROCEDURE_OCCURRENCE cdmTable\r\n\t\t  \r\n\t\t WHERE cdmTable.procedure_occurrence_id IS NULL\r\n\t) violated_rows\r\n) violated_row_count,\r\n( \r\n\tSELECT COUNT_BIG(*) AS num_rows\r\n\tFROM cdm_ibm_mdcd_v993.dbo.PROCEDURE_OCCURRENCE cdmTable\r\n\t\r\n) denominator\r\n;","CHECK_NAME":"isRequired","CHECK_LEVEL":"FIELD","CHECK_DESCRIPTION":"The number and percent of records with a NULL value in the procedure_occurrence_id of the PROCEDURE_OCCURRENCE that is considered not nullable.","CDM_TABLE_NAME":"PROCEDURE_OCCURRENCE","CDM_FIELD_NAME":"procedure_occurrence_id","SQL_FILE":"field_is_not_nullable.sql","CATEGORY":"Conformance","SUBCATEGORY":"Relational","CONTEXT":"Validation","checkId":289,"FAILED":0,"THRESHOLD_VALUE":0,"_row":"3.28"},{"NUM_VIOLATED_ROWS":0,"PCT_VIOLATED_ROWS":0,"NUM_DENOMINATOR_ROWS":1962984994,"EXECUTION_TIME":"1.119971 secs","QUERY_TEXT":"\r\n/*********\r\nFIELD_IS_NOT_NULLABLE\r\n\r\nFor each table, check that the fields in which IS_NOT_NULLABLE == TRUE, there are no null values in that field.\r\n\r\nParameters used in this template:\r\ncdmDatabaseSchema = cdm_ibm_mdcd_v993.dbo\r\ncdmTableName = PROCEDURE_OCCURRENCE\r\ncdmFieldName = person_id\r\n\r\n**********/\r\n\r\n\r\nSELECT num_violated_rows, CASE WHEN denominator.num_rows = 0 THEN 0 ELSE 1.0*num_violated_rows/denominator.num_rows END  AS pct_violated_rows, \r\n  denominator.num_rows as num_denominator_rows\r\nFROM\r\n(\r\n\tSELECT COUNT_BIG(violated_rows.violating_field) AS num_violated_rows\r\n\tFROM\r\n\t(\r\n\t\tSELECT 'PROCEDURE_OCCURRENCE.person_id' AS violating_field, cdmTable.* \r\n\t\t  FROM cdm_ibm_mdcd_v993.dbo.PROCEDURE_OCCURRENCE cdmTable\r\n\t\t  \r\n\t\t WHERE cdmTable.person_id IS NULL\r\n\t) violated_rows\r\n) violated_row_count,\r\n( \r\n\tSELECT COUNT_BIG(*) AS num_rows\r\n\tFROM cdm_ibm_mdcd_v993.dbo.PROCEDURE_OCCURRENCE cdmTable\r\n\t\r\n) denominator\r\n;","CHECK_NAME":"isRequired","CHECK_LEVEL":"FIELD","CHECK_DESCRIPTION":"The number and percent of records with a NULL value in the person_id of the PROCEDURE_OCCURRENCE that is considered not nullable.","CDM_TABLE_NAME":"PROCEDURE_OCCURRENCE","CDM_FIELD_NAME":"person_id","SQL_FILE":"field_is_not_nullable.sql","CATEGORY":"Conformance","SUBCATEGORY":"Relational","CONTEXT":"Validation","checkId":290,"FAILED":0,"THRESHOLD_VALUE":0,"_row":"3.29"},{"NUM_VIOLATED_ROWS":0,"PCT_VIOLATED_ROWS":0,"NUM_DENOMINATOR_ROWS":1962984994,"EXECUTION_TIME":"1.036970 secs","QUERY_TEXT":"\r\n/*********\r\nFIELD_IS_NOT_NULLABLE\r\n\r\nFor each table, check that the fields in which IS_NOT_NULLABLE == TRUE, there are no null values in that field.\r\n\r\nParameters used in this template:\r\ncdmDatabaseSchema = cdm_ibm_mdcd_v993.dbo\r\ncdmTableName = PROCEDURE_OCCURRENCE\r\ncdmFieldName = procedure_concept_id\r\n\r\n**********/\r\n\r\n\r\nSELECT num_violated_rows, CASE WHEN denominator.num_rows = 0 THEN 0 ELSE 1.0*num_violated_rows/denominator.num_rows END  AS pct_violated_rows, \r\n  denominator.num_rows as num_denominator_rows\r\nFROM\r\n(\r\n\tSELECT COUNT_BIG(violated_rows.violating_field) AS num_violated_rows\r\n\tFROM\r\n\t(\r\n\t\tSELECT 'PROCEDURE_OCCURRENCE.procedure_concept_id' AS violating_field, cdmTable.* \r\n\t\t  FROM cdm_ibm_mdcd_v993.dbo.PROCEDURE_OCCURRENCE cdmTable\r\n\t\t  \r\n\t\t WHERE cdmTable.procedure_concept_id IS NULL\r\n\t) violated_rows\r\n) violated_row_count,\r\n( \r\n\tSELECT COUNT_BIG(*) AS num_rows\r\n\tFROM cdm_ibm_mdcd_v993.dbo.PROCEDURE_OCCURRENCE cdmTable\r\n\t\r\n) denominator\r\n;","CHECK_NAME":"isRequired","CHECK_LEVEL":"FIELD","CHECK_DESCRIPTION":"The number and percent of records with a NULL value in the procedure_concept_id of the PROCEDURE_OCCURRENCE that is considered not nullable.","CDM_TABLE_NAME":"PROCEDURE_OCCURRENCE","CDM_FIELD_NAME":"procedure_concept_id","SQL_FILE":"field_is_not_nullable.sql","CATEGORY":"Conformance","SUBCATEGORY":"Relational","CONTEXT":"Validation","checkId":291,"FAILED":0,"THRESHOLD_VALUE":0,"_row":"3.30"},{"NUM_VIOLATED_ROWS":0,"PCT_VIOLATED_ROWS":0,"NUM_DENOMINATOR_ROWS":1962984994,"EXECUTION_TIME":"0.371992 secs","QUERY_TEXT":"\r\n/*********\r\nFIELD_IS_NOT_NULLABLE\r\n\r\nFor each table, check that the fields in which IS_NOT_NULLABLE == TRUE, there are no null values in that field.\r\n\r\nParameters used in this template:\r\ncdmDatabaseSchema = cdm_ibm_mdcd_v993.dbo\r\ncdmTableName = PROCEDURE_OCCURRENCE\r\ncdmFieldName = procedure_date\r\n\r\n**********/\r\n\r\n\r\nSELECT num_violated_rows, CASE WHEN denominator.num_rows = 0 THEN 0 ELSE 1.0*num_violated_rows/denominator.num_rows END  AS pct_violated_rows, \r\n  denominator.num_rows as num_denominator_rows\r\nFROM\r\n(\r\n\tSELECT COUNT_BIG(violated_rows.violating_field) AS num_violated_rows\r\n\tFROM\r\n\t(\r\n\t\tSELECT 'PROCEDURE_OCCURRENCE.procedure_date' AS violating_field, cdmTable.* \r\n\t\t  FROM cdm_ibm_mdcd_v993.dbo.PROCEDURE_OCCURRENCE cdmTable\r\n\t\t  \r\n\t\t WHERE cdmTable.procedure_date IS NULL\r\n\t) violated_rows\r\n) violated_row_count,\r\n( \r\n\tSELECT COUNT_BIG(*) AS num_rows\r\n\tFROM cdm_ibm_mdcd_v993.dbo.PROCEDURE_OCCURRENCE cdmTable\r\n\t\r\n) denominator\r\n;","CHECK_NAME":"isRequired","CHECK_LEVEL":"FIELD","CHECK_DESCRIPTION":"The number and percent of records with a NULL value in the procedure_date of the PROCEDURE_OCCURRENCE that is considered not nullable.","CDM_TABLE_NAME":"PROCEDURE_OCCURRENCE","CDM_FIELD_NAME":"procedure_date","SQL_FILE":"field_is_not_nullable.sql","CATEGORY":"Conformance","SUBCATEGORY":"Relational","CONTEXT":"Validation","checkId":292,"FAILED":0,"THRESHOLD_VALUE":0,"_row":"3.31"},{"NUM_VIOLATED_ROWS":0,"PCT_VIOLATED_ROWS":0,"NUM_DENOMINATOR_ROWS":1962984994,"EXECUTION_TIME":"0.400979 secs","QUERY_TEXT":"\r\n/*********\r\nFIELD_IS_NOT_NULLABLE\r\n\r\nFor each table, check that the fields in which IS_NOT_NULLABLE == TRUE, there are no null values in that field.\r\n\r\nParameters used in this template:\r\ncdmDatabaseSchema = cdm_ibm_mdcd_v993.dbo\r\ncdmTableName = PROCEDURE_OCCURRENCE\r\ncdmFieldName = procedure_type_concept_id\r\n\r\n**********/\r\n\r\n\r\nSELECT num_violated_rows, CASE WHEN denominator.num_rows = 0 THEN 0 ELSE 1.0*num_violated_rows/denominator.num_rows END  AS pct_violated_rows, \r\n  denominator.num_rows as num_denominator_rows\r\nFROM\r\n(\r\n\tSELECT COUNT_BIG(violated_rows.violating_field) AS num_violated_rows\r\n\tFROM\r\n\t(\r\n\t\tSELECT 'PROCEDURE_OCCURRENCE.procedure_type_concept_id' AS violating_field, cdmTable.* \r\n\t\t  FROM cdm_ibm_mdcd_v993.dbo.PROCEDURE_OCCURRENCE cdmTable\r\n\t\t  \r\n\t\t WHERE cdmTable.procedure_type_concept_id IS NULL\r\n\t) violated_rows\r\n) violated_row_count,\r\n( \r\n\tSELECT COUNT_BIG(*) AS num_rows\r\n\tFROM cdm_ibm_mdcd_v993.dbo.PROCEDURE_OCCURRENCE cdmTable\r\n\t\r\n) denominator\r\n;","CHECK_NAME":"isRequired","CHECK_LEVEL":"FIELD","CHECK_DESCRIPTION":"The number and percent of records with a NULL value in the procedure_type_concept_id of the PROCEDURE_OCCURRENCE that is considered not nullable.","CDM_TABLE_NAME":"PROCEDURE_OCCURRENCE","CDM_FIELD_NAME":"procedure_type_concept_id","SQL_FILE":"field_is_not_nullable.sql","CATEGORY":"Conformance","SUBCATEGORY":"Relational","CONTEXT":"Validation","checkId":293,"FAILED":0,"THRESHOLD_VALUE":0,"_row":"3.32"},{"NUM_VIOLATED_ROWS":0,"PCT_VIOLATED_ROWS":0,"NUM_DENOMINATOR_ROWS":128742181,"EXECUTION_TIME":"0.762001 secs","QUERY_TEXT":"\r\n/*********\r\nFIELD_IS_NOT_NULLABLE\r\n\r\nFor each table, check that the fields in which IS_NOT_NULLABLE == TRUE, there are no null values in that field.\r\n\r\nParameters used in this template:\r\ncdmDatabaseSchema = cdm_ibm_mdcd_v993.dbo\r\ncdmTableName = DEVICE_EXPOSURE\r\ncdmFieldName = device_exposure_id\r\n\r\n**********/\r\n\r\n\r\nSELECT num_violated_rows, CASE WHEN denominator.num_rows = 0 THEN 0 ELSE 1.0*num_violated_rows/denominator.num_rows END  AS pct_violated_rows, \r\n  denominator.num_rows as num_denominator_rows\r\nFROM\r\n(\r\n\tSELECT COUNT_BIG(violated_rows.violating_field) AS num_violated_rows\r\n\tFROM\r\n\t(\r\n\t\tSELECT 'DEVICE_EXPOSURE.device_exposure_id' AS violating_field, cdmTable.* \r\n\t\t  FROM cdm_ibm_mdcd_v993.dbo.DEVICE_EXPOSURE cdmTable\r\n\t\t  \r\n\t\t WHERE cdmTable.device_exposure_id IS NULL\r\n\t) violated_rows\r\n) violated_row_count,\r\n( \r\n\tSELECT COUNT_BIG(*) AS num_rows\r\n\tFROM cdm_ibm_mdcd_v993.dbo.DEVICE_EXPOSURE cdmTable\r\n\t\r\n) denominator\r\n;","CHECK_NAME":"isRequired","CHECK_LEVEL":"FIELD","CHECK_DESCRIPTION":"The number and percent of records with a NULL value in the device_exposure_id of the DEVICE_EXPOSURE that is considered not nullable.","CDM_TABLE_NAME":"DEVICE_EXPOSURE","CDM_FIELD_NAME":"device_exposure_id","SQL_FILE":"field_is_not_nullable.sql","CATEGORY":"Conformance","SUBCATEGORY":"Relational","CONTEXT":"Validation","checkId":294,"FAILED":0,"THRESHOLD_VALUE":0,"_row":"3.33"},{"NUM_VIOLATED_ROWS":0,"PCT_VIOLATED_ROWS":0,"NUM_DENOMINATOR_ROWS":128742181,"EXECUTION_TIME":"0.558001 secs","QUERY_TEXT":"\r\n/*********\r\nFIELD_IS_NOT_NULLABLE\r\n\r\nFor each table, check that the fields in which IS_NOT_NULLABLE == TRUE, there are no null values in that field.\r\n\r\nParameters used in this template:\r\ncdmDatabaseSchema = cdm_ibm_mdcd_v993.dbo\r\ncdmTableName = DEVICE_EXPOSURE\r\ncdmFieldName = person_id\r\n\r\n**********/\r\n\r\n\r\nSELECT num_violated_rows, CASE WHEN denominator.num_rows = 0 THEN 0 ELSE 1.0*num_violated_rows/denominator.num_rows END  AS pct_violated_rows, \r\n  denominator.num_rows as num_denominator_rows\r\nFROM\r\n(\r\n\tSELECT COUNT_BIG(violated_rows.violating_field) AS num_violated_rows\r\n\tFROM\r\n\t(\r\n\t\tSELECT 'DEVICE_EXPOSURE.person_id' AS violating_field, cdmTable.* \r\n\t\t  FROM cdm_ibm_mdcd_v993.dbo.DEVICE_EXPOSURE cdmTable\r\n\t\t  \r\n\t\t WHERE cdmTable.person_id IS NULL\r\n\t) violated_rows\r\n) violated_row_count,\r\n( \r\n\tSELECT COUNT_BIG(*) AS num_rows\r\n\tFROM cdm_ibm_mdcd_v993.dbo.DEVICE_EXPOSURE cdmTable\r\n\t\r\n) denominator\r\n;","CHECK_NAME":"isRequired","CHECK_LEVEL":"FIELD","CHECK_DESCRIPTION":"The number and percent of records with a NULL value in the person_id of the DEVICE_EXPOSURE that is considered not nullable.","CDM_TABLE_NAME":"DEVICE_EXPOSURE","CDM_FIELD_NAME":"person_id","SQL_FILE":"field_is_not_nullable.sql","CATEGORY":"Conformance","SUBCATEGORY":"Relational","CONTEXT":"Validation","checkId":295,"FAILED":0,"THRESHOLD_VALUE":0,"_row":"3.34"},{"NUM_VIOLATED_ROWS":0,"PCT_VIOLATED_ROWS":0,"NUM_DENOMINATOR_ROWS":128742181,"EXECUTION_TIME":"0.537976 secs","QUERY_TEXT":"\r\n/*********\r\nFIELD_IS_NOT_NULLABLE\r\n\r\nFor each table, check that the fields in which IS_NOT_NULLABLE == TRUE, there are no null values in that field.\r\n\r\nParameters used in this template:\r\ncdmDatabaseSchema = cdm_ibm_mdcd_v993.dbo\r\ncdmTableName = DEVICE_EXPOSURE\r\ncdmFieldName = device_concept_id\r\n\r\n**********/\r\n\r\n\r\nSELECT num_violated_rows, CASE WHEN denominator.num_rows = 0 THEN 0 ELSE 1.0*num_violated_rows/denominator.num_rows END  AS pct_violated_rows, \r\n  denominator.num_rows as num_denominator_rows\r\nFROM\r\n(\r\n\tSELECT COUNT_BIG(violated_rows.violating_field) AS num_violated_rows\r\n\tFROM\r\n\t(\r\n\t\tSELECT 'DEVICE_EXPOSURE.device_concept_id' AS violating_field, cdmTable.* \r\n\t\t  FROM cdm_ibm_mdcd_v993.dbo.DEVICE_EXPOSURE cdmTable\r\n\t\t  \r\n\t\t WHERE cdmTable.device_concept_id IS NULL\r\n\t) violated_rows\r\n) violated_row_count,\r\n( \r\n\tSELECT COUNT_BIG(*) AS num_rows\r\n\tFROM cdm_ibm_mdcd_v993.dbo.DEVICE_EXPOSURE cdmTable\r\n\t\r\n) denominator\r\n;","CHECK_NAME":"isRequired","CHECK_LEVEL":"FIELD","CHECK_DESCRIPTION":"The number and percent of records with a NULL value in the device_concept_id of the DEVICE_EXPOSURE that is considered not nullable.","CDM_TABLE_NAME":"DEVICE_EXPOSURE","CDM_FIELD_NAME":"device_concept_id","SQL_FILE":"field_is_not_nullable.sql","CATEGORY":"Conformance","SUBCATEGORY":"Relational","CONTEXT":"Validation","checkId":296,"FAILED":0,"THRESHOLD_VALUE":0,"_row":"3.35"},{"NUM_VIOLATED_ROWS":0,"PCT_VIOLATED_ROWS":0,"NUM_DENOMINATOR_ROWS":128742181,"EXECUTION_TIME":"0.403993 secs","QUERY_TEXT":"\r\n/*********\r\nFIELD_IS_NOT_NULLABLE\r\n\r\nFor each table, check that the fields in which IS_NOT_NULLABLE == TRUE, there are no null values in that field.\r\n\r\nParameters used in this template:\r\ncdmDatabaseSchema = cdm_ibm_mdcd_v993.dbo\r\ncdmTableName = DEVICE_EXPOSURE\r\ncdmFieldName = device_exposure_start_date\r\n\r\n**********/\r\n\r\n\r\nSELECT num_violated_rows, CASE WHEN denominator.num_rows = 0 THEN 0 ELSE 1.0*num_violated_rows/denominator.num_rows END  AS pct_violated_rows, \r\n  denominator.num_rows as num_denominator_rows\r\nFROM\r\n(\r\n\tSELECT COUNT_BIG(violated_rows.violating_field) AS num_violated_rows\r\n\tFROM\r\n\t(\r\n\t\tSELECT 'DEVICE_EXPOSURE.device_exposure_start_date' AS violating_field, cdmTable.* \r\n\t\t  FROM cdm_ibm_mdcd_v993.dbo.DEVICE_EXPOSURE cdmTable\r\n\t\t  \r\n\t\t WHERE cdmTable.device_exposure_start_date IS NULL\r\n\t) violated_rows\r\n) violated_row_count,\r\n( \r\n\tSELECT COUNT_BIG(*) AS num_rows\r\n\tFROM cdm_ibm_mdcd_v993.dbo.DEVICE_EXPOSURE cdmTable\r\n\t\r\n) denominator\r\n;","CHECK_NAME":"isRequired","CHECK_LEVEL":"FIELD","CHECK_DESCRIPTION":"The number and percent of records with a NULL value in the device_exposure_start_date of the DEVICE_EXPOSURE that is considered not nullable.","CDM_TABLE_NAME":"DEVICE_EXPOSURE","CDM_FIELD_NAME":"device_exposure_start_date","SQL_FILE":"field_is_not_nullable.sql","CATEGORY":"Conformance","SUBCATEGORY":"Relational","CONTEXT":"Validation","checkId":297,"FAILED":0,"THRESHOLD_VALUE":0,"_row":"3.36"},{"NUM_VIOLATED_ROWS":0,"PCT_VIOLATED_ROWS":0,"NUM_DENOMINATOR_ROWS":128742181,"EXECUTION_TIME":"0.656972 secs","QUERY_TEXT":"\r\n/*********\r\nFIELD_IS_NOT_NULLABLE\r\n\r\nFor each table, check that the fields in which IS_NOT_NULLABLE == TRUE, there are no null values in that field.\r\n\r\nParameters used in this template:\r\ncdmDatabaseSchema = cdm_ibm_mdcd_v993.dbo\r\ncdmTableName = DEVICE_EXPOSURE\r\ncdmFieldName = device_type_concept_id\r\n\r\n**********/\r\n\r\n\r\nSELECT num_violated_rows, CASE WHEN denominator.num_rows = 0 THEN 0 ELSE 1.0*num_violated_rows/denominator.num_rows END  AS pct_violated_rows, \r\n  denominator.num_rows as num_denominator_rows\r\nFROM\r\n(\r\n\tSELECT COUNT_BIG(violated_rows.violating_field) AS num_violated_rows\r\n\tFROM\r\n\t(\r\n\t\tSELECT 'DEVICE_EXPOSURE.device_type_concept_id' AS violating_field, cdmTable.* \r\n\t\t  FROM cdm_ibm_mdcd_v993.dbo.DEVICE_EXPOSURE cdmTable\r\n\t\t  \r\n\t\t WHERE cdmTable.device_type_concept_id IS NULL\r\n\t) violated_rows\r\n) violated_row_count,\r\n( \r\n\tSELECT COUNT_BIG(*) AS num_rows\r\n\tFROM cdm_ibm_mdcd_v993.dbo.DEVICE_EXPOSURE cdmTable\r\n\t\r\n) denominator\r\n;","CHECK_NAME":"isRequired","CHECK_LEVEL":"FIELD","CHECK_DESCRIPTION":"The number and percent of records with a NULL value in the device_type_concept_id of the DEVICE_EXPOSURE that is considered not nullable.","CDM_TABLE_NAME":"DEVICE_EXPOSURE","CDM_FIELD_NAME":"device_type_concept_id","SQL_FILE":"field_is_not_nullable.sql","CATEGORY":"Conformance","SUBCATEGORY":"Relational","CONTEXT":"Validation","checkId":298,"FAILED":0,"THRESHOLD_VALUE":0,"_row":"3.37"},{"NUM_VIOLATED_ROWS":0,"PCT_VIOLATED_ROWS":0,"NUM_DENOMINATOR_ROWS":543034374,"EXECUTION_TIME":"0.503998 secs","QUERY_TEXT":"\r\n/*********\r\nFIELD_IS_NOT_NULLABLE\r\n\r\nFor each table, check that the fields in which IS_NOT_NULLABLE == TRUE, there are no null values in that field.\r\n\r\nParameters used in this template:\r\ncdmDatabaseSchema = cdm_ibm_mdcd_v993.dbo\r\ncdmTableName = MEASUREMENT\r\ncdmFieldName = measurement_id\r\n\r\n**********/\r\n\r\n\r\nSELECT num_violated_rows, CASE WHEN denominator.num_rows = 0 THEN 0 ELSE 1.0*num_violated_rows/denominator.num_rows END  AS pct_violated_rows, \r\n  denominator.num_rows as num_denominator_rows\r\nFROM\r\n(\r\n\tSELECT COUNT_BIG(violated_rows.violating_field) AS num_violated_rows\r\n\tFROM\r\n\t(\r\n\t\tSELECT 'MEASUREMENT.measurement_id' AS violating_field, cdmTable.* \r\n\t\t  FROM cdm_ibm_mdcd_v993.dbo.MEASUREMENT cdmTable\r\n\t\t  \r\n\t\t WHERE cdmTable.measurement_id IS NULL\r\n\t) violated_rows\r\n) violated_row_count,\r\n( \r\n\tSELECT COUNT_BIG(*) AS num_rows\r\n\tFROM cdm_ibm_mdcd_v993.dbo.MEASUREMENT cdmTable\r\n\t\r\n) denominator\r\n;","CHECK_NAME":"isRequired","CHECK_LEVEL":"FIELD","CHECK_DESCRIPTION":"The number and percent of records with a NULL value in the measurement_id of the MEASUREMENT that is considered not nullable.","CDM_TABLE_NAME":"MEASUREMENT","CDM_FIELD_NAME":"measurement_id","SQL_FILE":"field_is_not_nullable.sql","CATEGORY":"Conformance","SUBCATEGORY":"Relational","CONTEXT":"Validation","checkId":299,"FAILED":0,"THRESHOLD_VALUE":0,"_row":"3.38"},{"NUM_VIOLATED_ROWS":0,"PCT_VIOLATED_ROWS":0,"NUM_DENOMINATOR_ROWS":543034374,"EXECUTION_TIME":"0.413977 secs","QUERY_TEXT":"\r\n/*********\r\nFIELD_IS_NOT_NULLABLE\r\n\r\nFor each table, check that the fields in which IS_NOT_NULLABLE == TRUE, there are no null values in that field.\r\n\r\nParameters used in this template:\r\ncdmDatabaseSchema = cdm_ibm_mdcd_v993.dbo\r\ncdmTableName = MEASUREMENT\r\ncdmFieldName = person_id\r\n\r\n**********/\r\n\r\n\r\nSELECT num_violated_rows, CASE WHEN denominator.num_rows = 0 THEN 0 ELSE 1.0*num_violated_rows/denominator.num_rows END  AS pct_violated_rows, \r\n  denominator.num_rows as num_denominator_rows\r\nFROM\r\n(\r\n\tSELECT COUNT_BIG(violated_rows.violating_field) AS num_violated_rows\r\n\tFROM\r\n\t(\r\n\t\tSELECT 'MEASUREMENT.person_id' AS violating_field, cdmTable.* \r\n\t\t  FROM cdm_ibm_mdcd_v993.dbo.MEASUREMENT cdmTable\r\n\t\t  \r\n\t\t WHERE cdmTable.person_id IS NULL\r\n\t) violated_rows\r\n) violated_row_count,\r\n( \r\n\tSELECT COUNT_BIG(*) AS num_rows\r\n\tFROM cdm_ibm_mdcd_v993.dbo.MEASUREMENT cdmTable\r\n\t\r\n) denominator\r\n;","CHECK_NAME":"isRequired","CHECK_LEVEL":"FIELD","CHECK_DESCRIPTION":"The number and percent of records with a NULL value in the person_id of the MEASUREMENT that is considered not nullable.","CDM_TABLE_NAME":"MEASUREMENT","CDM_FIELD_NAME":"person_id","SQL_FILE":"field_is_not_nullable.sql","CATEGORY":"Conformance","SUBCATEGORY":"Relational","CONTEXT":"Validation","checkId":300,"FAILED":0,"THRESHOLD_VALUE":0,"_row":"3.39"},{"NUM_VIOLATED_ROWS":0,"PCT_VIOLATED_ROWS":0,"NUM_DENOMINATOR_ROWS":543034374,"EXECUTION_TIME":"0.514990 secs","QUERY_TEXT":"\r\n/*********\r\nFIELD_IS_NOT_NULLABLE\r\n\r\nFor each table, check that the fields in which IS_NOT_NULLABLE == TRUE, there are no null values in that field.\r\n\r\nParameters used in this template:\r\ncdmDatabaseSchema = cdm_ibm_mdcd_v993.dbo\r\ncdmTableName = MEASUREMENT\r\ncdmFieldName = measurement_concept_id\r\n\r\n**********/\r\n\r\n\r\nSELECT num_violated_rows, CASE WHEN denominator.num_rows = 0 THEN 0 ELSE 1.0*num_violated_rows/denominator.num_rows END  AS pct_violated_rows, \r\n  denominator.num_rows as num_denominator_rows\r\nFROM\r\n(\r\n\tSELECT COUNT_BIG(violated_rows.violating_field) AS num_violated_rows\r\n\tFROM\r\n\t(\r\n\t\tSELECT 'MEASUREMENT.measurement_concept_id' AS violating_field, cdmTable.* \r\n\t\t  FROM cdm_ibm_mdcd_v993.dbo.MEASUREMENT cdmTable\r\n\t\t  \r\n\t\t WHERE cdmTable.measurement_concept_id IS NULL\r\n\t) violated_rows\r\n) violated_row_count,\r\n( \r\n\tSELECT COUNT_BIG(*) AS num_rows\r\n\tFROM cdm_ibm_mdcd_v993.dbo.MEASUREMENT cdmTable\r\n\t\r\n) denominator\r\n;","CHECK_NAME":"isRequired","CHECK_LEVEL":"FIELD","CHECK_DESCRIPTION":"The number and percent of records with a NULL value in the measurement_concept_id of the MEASUREMENT that is considered not nullable.","CDM_TABLE_NAME":"MEASUREMENT","CDM_FIELD_NAME":"measurement_concept_id","SQL_FILE":"field_is_not_nullable.sql","CATEGORY":"Conformance","SUBCATEGORY":"Relational","CONTEXT":"Validation","checkId":301,"FAILED":0,"THRESHOLD_VALUE":0,"_row":"3.40"},{"NUM_VIOLATED_ROWS":0,"PCT_VIOLATED_ROWS":0,"NUM_DENOMINATOR_ROWS":543034374,"EXECUTION_TIME":"0.365982 secs","QUERY_TEXT":"\r\n/*********\r\nFIELD_IS_NOT_NULLABLE\r\n\r\nFor each table, check that the fields in which IS_NOT_NULLABLE == TRUE, there are no null values in that field.\r\n\r\nParameters used in this template:\r\ncdmDatabaseSchema = cdm_ibm_mdcd_v993.dbo\r\ncdmTableName = MEASUREMENT\r\ncdmFieldName = measurement_date\r\n\r\n**********/\r\n\r\n\r\nSELECT num_violated_rows, CASE WHEN denominator.num_rows = 0 THEN 0 ELSE 1.0*num_violated_rows/denominator.num_rows END  AS pct_violated_rows, \r\n  denominator.num_rows as num_denominator_rows\r\nFROM\r\n(\r\n\tSELECT COUNT_BIG(violated_rows.violating_field) AS num_violated_rows\r\n\tFROM\r\n\t(\r\n\t\tSELECT 'MEASUREMENT.measurement_date' AS violating_field, cdmTable.* \r\n\t\t  FROM cdm_ibm_mdcd_v993.dbo.MEASUREMENT cdmTable\r\n\t\t  \r\n\t\t WHERE cdmTable.measurement_date IS NULL\r\n\t) violated_rows\r\n) violated_row_count,\r\n( \r\n\tSELECT COUNT_BIG(*) AS num_rows\r\n\tFROM cdm_ibm_mdcd_v993.dbo.MEASUREMENT cdmTable\r\n\t\r\n) denominator\r\n;","CHECK_NAME":"isRequired","CHECK_LEVEL":"FIELD","CHECK_DESCRIPTION":"The number and percent of records with a NULL value in the measurement_date of the MEASUREMENT that is considered not nullable.","CDM_TABLE_NAME":"MEASUREMENT","CDM_FIELD_NAME":"measurement_date","SQL_FILE":"field_is_not_nullable.sql","CATEGORY":"Conformance","SUBCATEGORY":"Relational","CONTEXT":"Validation","checkId":302,"FAILED":0,"THRESHOLD_VALUE":0,"_row":"3.41"},{"NUM_VIOLATED_ROWS":0,"PCT_VIOLATED_ROWS":0,"NUM_DENOMINATOR_ROWS":543034374,"EXECUTION_TIME":"0.355941 secs","QUERY_TEXT":"\r\n/*********\r\nFIELD_IS_NOT_NULLABLE\r\n\r\nFor each table, check that the fields in which IS_NOT_NULLABLE == TRUE, there are no null values in that field.\r\n\r\nParameters used in this template:\r\ncdmDatabaseSchema = cdm_ibm_mdcd_v993.dbo\r\ncdmTableName = MEASUREMENT\r\ncdmFieldName = measurement_type_concept_id\r\n\r\n**********/\r\n\r\n\r\nSELECT num_violated_rows, CASE WHEN denominator.num_rows = 0 THEN 0 ELSE 1.0*num_violated_rows/denominator.num_rows END  AS pct_violated_rows, \r\n  denominator.num_rows as num_denominator_rows\r\nFROM\r\n(\r\n\tSELECT COUNT_BIG(violated_rows.violating_field) AS num_violated_rows\r\n\tFROM\r\n\t(\r\n\t\tSELECT 'MEASUREMENT.measurement_type_concept_id' AS violating_field, cdmTable.* \r\n\t\t  FROM cdm_ibm_mdcd_v993.dbo.MEASUREMENT cdmTable\r\n\t\t  \r\n\t\t WHERE cdmTable.measurement_type_concept_id IS NULL\r\n\t) violated_rows\r\n) violated_row_count,\r\n( \r\n\tSELECT COUNT_BIG(*) AS num_rows\r\n\tFROM cdm_ibm_mdcd_v993.dbo.MEASUREMENT cdmTable\r\n\t\r\n) denominator\r\n;","CHECK_NAME":"isRequired","CHECK_LEVEL":"FIELD","CHECK_DESCRIPTION":"The number and percent of records with a NULL value in the measurement_type_concept_id of the MEASUREMENT that is considered not nullable.","CDM_TABLE_NAME":"MEASUREMENT","CDM_FIELD_NAME":"measurement_type_concept_id","SQL_FILE":"field_is_not_nullable.sql","CATEGORY":"Conformance","SUBCATEGORY":"Relational","CONTEXT":"Validation","checkId":303,"FAILED":0,"THRESHOLD_VALUE":0,"_row":"3.42"},{"NUM_VIOLATED_ROWS":0,"PCT_VIOLATED_ROWS":0,"NUM_DENOMINATOR_ROWS":1957264378,"EXECUTION_TIME":"0.438999 secs","QUERY_TEXT":"\r\n/*********\r\nFIELD_IS_NOT_NULLABLE\r\n\r\nFor each table, check that the fields in which IS_NOT_NULLABLE == TRUE, there are no null values in that field.\r\n\r\nParameters used in this template:\r\ncdmDatabaseSchema = cdm_ibm_mdcd_v993.dbo\r\ncdmTableName = VISIT_DETAIL\r\ncdmFieldName = visit_detail_id\r\n\r\n**********/\r\n\r\n\r\nSELECT num_violated_rows, CASE WHEN denominator.num_rows = 0 THEN 0 ELSE 1.0*num_violated_rows/denominator.num_rows END  AS pct_violated_rows, \r\n  denominator.num_rows as num_denominator_rows\r\nFROM\r\n(\r\n\tSELECT COUNT_BIG(violated_rows.violating_field) AS num_violated_rows\r\n\tFROM\r\n\t(\r\n\t\tSELECT 'VISIT_DETAIL.visit_detail_id' AS violating_field, cdmTable.* \r\n\t\t  FROM cdm_ibm_mdcd_v993.dbo.VISIT_DETAIL cdmTable\r\n\t\t  \r\n\t\t WHERE cdmTable.visit_detail_id IS NULL\r\n\t) violated_rows\r\n) violated_row_count,\r\n( \r\n\tSELECT COUNT_BIG(*) AS num_rows\r\n\tFROM cdm_ibm_mdcd_v993.dbo.VISIT_DETAIL cdmTable\r\n\t\r\n) denominator\r\n;","CHECK_NAME":"isRequired","CHECK_LEVEL":"FIELD","CHECK_DESCRIPTION":"The number and percent of records with a NULL value in the visit_detail_id of the VISIT_DETAIL that is considered not nullable.","CDM_TABLE_NAME":"VISIT_DETAIL","CDM_FIELD_NAME":"visit_detail_id","SQL_FILE":"field_is_not_nullable.sql","CATEGORY":"Conformance","SUBCATEGORY":"Relational","CONTEXT":"Validation","checkId":304,"FAILED":0,"THRESHOLD_VALUE":0,"_row":"3.43"},{"NUM_VIOLATED_ROWS":0,"PCT_VIOLATED_ROWS":0,"NUM_DENOMINATOR_ROWS":1957264378,"EXECUTION_TIME":"0.281979 secs","QUERY_TEXT":"\r\n/*********\r\nFIELD_IS_NOT_NULLABLE\r\n\r\nFor each table, check that the fields in which IS_NOT_NULLABLE == TRUE, there are no null values in that field.\r\n\r\nParameters used in this template:\r\ncdmDatabaseSchema = cdm_ibm_mdcd_v993.dbo\r\ncdmTableName = VISIT_DETAIL\r\ncdmFieldName = person_id\r\n\r\n**********/\r\n\r\n\r\nSELECT num_violated_rows, CASE WHEN denominator.num_rows = 0 THEN 0 ELSE 1.0*num_violated_rows/denominator.num_rows END  AS pct_violated_rows, \r\n  denominator.num_rows as num_denominator_rows\r\nFROM\r\n(\r\n\tSELECT COUNT_BIG(violated_rows.violating_field) AS num_violated_rows\r\n\tFROM\r\n\t(\r\n\t\tSELECT 'VISIT_DETAIL.person_id' AS violating_field, cdmTable.* \r\n\t\t  FROM cdm_ibm_mdcd_v993.dbo.VISIT_DETAIL cdmTable\r\n\t\t  \r\n\t\t WHERE cdmTable.person_id IS NULL\r\n\t) violated_rows\r\n) violated_row_count,\r\n( \r\n\tSELECT COUNT_BIG(*) AS num_rows\r\n\tFROM cdm_ibm_mdcd_v993.dbo.VISIT_DETAIL cdmTable\r\n\t\r\n) denominator\r\n;","CHECK_NAME":"isRequired","CHECK_LEVEL":"FIELD","CHECK_DESCRIPTION":"The number and percent of records with a NULL value in the person_id of the VISIT_DETAIL that is considered not nullable.","CDM_TABLE_NAME":"VISIT_DETAIL","CDM_FIELD_NAME":"person_id","SQL_FILE":"field_is_not_nullable.sql","CATEGORY":"Conformance","SUBCATEGORY":"Relational","CONTEXT":"Validation","checkId":305,"FAILED":0,"THRESHOLD_VALUE":0,"_row":"3.44"},{"NUM_VIOLATED_ROWS":0,"PCT_VIOLATED_ROWS":0,"NUM_DENOMINATOR_ROWS":1957264378,"EXECUTION_TIME":"0.384998 secs","QUERY_TEXT":"\r\n/*********\r\nFIELD_IS_NOT_NULLABLE\r\n\r\nFor each table, check that the fields in which IS_NOT_NULLABLE == TRUE, there are no null values in that field.\r\n\r\nParameters used in this template:\r\ncdmDatabaseSchema = cdm_ibm_mdcd_v993.dbo\r\ncdmTableName = VISIT_DETAIL\r\ncdmFieldName = visit_detail_concept_id\r\n\r\n**********/\r\n\r\n\r\nSELECT num_violated_rows, CASE WHEN denominator.num_rows = 0 THEN 0 ELSE 1.0*num_violated_rows/denominator.num_rows END  AS pct_violated_rows, \r\n  denominator.num_rows as num_denominator_rows\r\nFROM\r\n(\r\n\tSELECT COUNT_BIG(violated_rows.violating_field) AS num_violated_rows\r\n\tFROM\r\n\t(\r\n\t\tSELECT 'VISIT_DETAIL.visit_detail_concept_id' AS violating_field, cdmTable.* \r\n\t\t  FROM cdm_ibm_mdcd_v993.dbo.VISIT_DETAIL cdmTable\r\n\t\t  \r\n\t\t WHERE cdmTable.visit_detail_concept_id IS NULL\r\n\t) violated_rows\r\n) violated_row_count,\r\n( \r\n\tSELECT COUNT_BIG(*) AS num_rows\r\n\tFROM cdm_ibm_mdcd_v993.dbo.VISIT_DETAIL cdmTable\r\n\t\r\n) denominator\r\n;","CHECK_NAME":"isRequired","CHECK_LEVEL":"FIELD","CHECK_DESCRIPTION":"The number and percent of records with a NULL value in the visit_detail_concept_id of the VISIT_DETAIL that is considered not nullable.","CDM_TABLE_NAME":"VISIT_DETAIL","CDM_FIELD_NAME":"visit_detail_concept_id","SQL_FILE":"field_is_not_nullable.sql","CATEGORY":"Conformance","SUBCATEGORY":"Relational","CONTEXT":"Validation","checkId":306,"FAILED":0,"THRESHOLD_VALUE":0,"_row":"3.45"},{"NUM_VIOLATED_ROWS":0,"PCT_VIOLATED_ROWS":0,"NUM_DENOMINATOR_ROWS":1957264378,"EXECUTION_TIME":"0.440987 secs","QUERY_TEXT":"\r\n/*********\r\nFIELD_IS_NOT_NULLABLE\r\n\r\nFor each table, check that the fields in which IS_NOT_NULLABLE == TRUE, there are no null values in that field.\r\n\r\nParameters used in this template:\r\ncdmDatabaseSchema = cdm_ibm_mdcd_v993.dbo\r\ncdmTableName = VISIT_DETAIL\r\ncdmFieldName = visit_detail_start_date\r\n\r\n**********/\r\n\r\n\r\nSELECT num_violated_rows, CASE WHEN denominator.num_rows = 0 THEN 0 ELSE 1.0*num_violated_rows/denominator.num_rows END  AS pct_violated_rows, \r\n  denominator.num_rows as num_denominator_rows\r\nFROM\r\n(\r\n\tSELECT COUNT_BIG(violated_rows.violating_field) AS num_violated_rows\r\n\tFROM\r\n\t(\r\n\t\tSELECT 'VISIT_DETAIL.visit_detail_start_date' AS violating_field, cdmTable.* \r\n\t\t  FROM cdm_ibm_mdcd_v993.dbo.VISIT_DETAIL cdmTable\r\n\t\t  \r\n\t\t WHERE cdmTable.visit_detail_start_date IS NULL\r\n\t) violated_rows\r\n) violated_row_count,\r\n( \r\n\tSELECT COUNT_BIG(*) AS num_rows\r\n\tFROM cdm_ibm_mdcd_v993.dbo.VISIT_DETAIL cdmTable\r\n\t\r\n) denominator\r\n;","CHECK_NAME":"isRequired","CHECK_LEVEL":"FIELD","CHECK_DESCRIPTION":"The number and percent of records with a NULL value in the visit_detail_start_date of the VISIT_DETAIL that is considered not nullable.","CDM_TABLE_NAME":"VISIT_DETAIL","CDM_FIELD_NAME":"visit_detail_start_date","SQL_FILE":"field_is_not_nullable.sql","CATEGORY":"Conformance","SUBCATEGORY":"Relational","CONTEXT":"Validation","checkId":307,"FAILED":0,"THRESHOLD_VALUE":0,"_row":"3.46"},{"NUM_VIOLATED_ROWS":0,"PCT_VIOLATED_ROWS":0,"NUM_DENOMINATOR_ROWS":1957264378,"EXECUTION_TIME":"0.432985 secs","QUERY_TEXT":"\r\n/*********\r\nFIELD_IS_NOT_NULLABLE\r\n\r\nFor each table, check that the fields in which IS_NOT_NULLABLE == TRUE, there are no null values in that field.\r\n\r\nParameters used in this template:\r\ncdmDatabaseSchema = cdm_ibm_mdcd_v993.dbo\r\ncdmTableName = VISIT_DETAIL\r\ncdmFieldName = visit_detail_end_date\r\n\r\n**********/\r\n\r\n\r\nSELECT num_violated_rows, CASE WHEN denominator.num_rows = 0 THEN 0 ELSE 1.0*num_violated_rows/denominator.num_rows END  AS pct_violated_rows, \r\n  denominator.num_rows as num_denominator_rows\r\nFROM\r\n(\r\n\tSELECT COUNT_BIG(violated_rows.violating_field) AS num_violated_rows\r\n\tFROM\r\n\t(\r\n\t\tSELECT 'VISIT_DETAIL.visit_detail_end_date' AS violating_field, cdmTable.* \r\n\t\t  FROM cdm_ibm_mdcd_v993.dbo.VISIT_DETAIL cdmTable\r\n\t\t  \r\n\t\t WHERE cdmTable.visit_detail_end_date IS NULL\r\n\t) violated_rows\r\n) violated_row_count,\r\n( \r\n\tSELECT COUNT_BIG(*) AS num_rows\r\n\tFROM cdm_ibm_mdcd_v993.dbo.VISIT_DETAIL cdmTable\r\n\t\r\n) denominator\r\n;","CHECK_NAME":"isRequired","CHECK_LEVEL":"FIELD","CHECK_DESCRIPTION":"The number and percent of records with a NULL value in the visit_detail_end_date of the VISIT_DETAIL that is considered not nullable.","CDM_TABLE_NAME":"VISIT_DETAIL","CDM_FIELD_NAME":"visit_detail_end_date","SQL_FILE":"field_is_not_nullable.sql","CATEGORY":"Conformance","SUBCATEGORY":"Relational","CONTEXT":"Validation","checkId":308,"FAILED":0,"THRESHOLD_VALUE":0,"_row":"3.47"},{"NUM_VIOLATED_ROWS":0,"PCT_VIOLATED_ROWS":0,"NUM_DENOMINATOR_ROWS":1957264378,"EXECUTION_TIME":"0.289993 secs","QUERY_TEXT":"\r\n/*********\r\nFIELD_IS_NOT_NULLABLE\r\n\r\nFor each table, check that the fields in which IS_NOT_NULLABLE == TRUE, there are no null values in that field.\r\n\r\nParameters used in this template:\r\ncdmDatabaseSchema = cdm_ibm_mdcd_v993.dbo\r\ncdmTableName = VISIT_DETAIL\r\ncdmFieldName = visit_detail_type_concept_id\r\n\r\n**********/\r\n\r\n\r\nSELECT num_violated_rows, CASE WHEN denominator.num_rows = 0 THEN 0 ELSE 1.0*num_violated_rows/denominator.num_rows END  AS pct_violated_rows, \r\n  denominator.num_rows as num_denominator_rows\r\nFROM\r\n(\r\n\tSELECT COUNT_BIG(violated_rows.violating_field) AS num_violated_rows\r\n\tFROM\r\n\t(\r\n\t\tSELECT 'VISIT_DETAIL.visit_detail_type_concept_id' AS violating_field, cdmTable.* \r\n\t\t  FROM cdm_ibm_mdcd_v993.dbo.VISIT_DETAIL cdmTable\r\n\t\t  \r\n\t\t WHERE cdmTable.visit_detail_type_concept_id IS NULL\r\n\t) violated_rows\r\n) violated_row_count,\r\n( \r\n\tSELECT COUNT_BIG(*) AS num_rows\r\n\tFROM cdm_ibm_mdcd_v993.dbo.VISIT_DETAIL cdmTable\r\n\t\r\n) denominator\r\n;","CHECK_NAME":"isRequired","CHECK_LEVEL":"FIELD","CHECK_DESCRIPTION":"The number and percent of records with a NULL value in the visit_detail_type_concept_id of the VISIT_DETAIL that is considered not nullable.","CDM_TABLE_NAME":"VISIT_DETAIL","CDM_FIELD_NAME":"visit_detail_type_concept_id","SQL_FILE":"field_is_not_nullable.sql","CATEGORY":"Conformance","SUBCATEGORY":"Relational","CONTEXT":"Validation","checkId":309,"FAILED":0,"THRESHOLD_VALUE":0,"_row":"3.48"},{"NUM_VIOLATED_ROWS":0,"PCT_VIOLATED_ROWS":0,"NUM_DENOMINATOR_ROWS":1957264378,"EXECUTION_TIME":"0.648976 secs","QUERY_TEXT":"\r\n/*********\r\nFIELD_IS_NOT_NULLABLE\r\n\r\nFor each table, check that the fields in which IS_NOT_NULLABLE == TRUE, there are no null values in that field.\r\n\r\nParameters used in this template:\r\ncdmDatabaseSchema = cdm_ibm_mdcd_v993.dbo\r\ncdmTableName = VISIT_DETAIL\r\ncdmFieldName = visit_occurrence_id\r\n\r\n**********/\r\n\r\n\r\nSELECT num_violated_rows, CASE WHEN denominator.num_rows = 0 THEN 0 ELSE 1.0*num_violated_rows/denominator.num_rows END  AS pct_violated_rows, \r\n  denominator.num_rows as num_denominator_rows\r\nFROM\r\n(\r\n\tSELECT COUNT_BIG(violated_rows.violating_field) AS num_violated_rows\r\n\tFROM\r\n\t(\r\n\t\tSELECT 'VISIT_DETAIL.visit_occurrence_id' AS violating_field, cdmTable.* \r\n\t\t  FROM cdm_ibm_mdcd_v993.dbo.VISIT_DETAIL cdmTable\r\n\t\t  \r\n\t\t WHERE cdmTable.visit_occurrence_id IS NULL\r\n\t) violated_rows\r\n) violated_row_count,\r\n( \r\n\tSELECT COUNT_BIG(*) AS num_rows\r\n\tFROM cdm_ibm_mdcd_v993.dbo.VISIT_DETAIL cdmTable\r\n\t\r\n) denominator\r\n;","CHECK_NAME":"isRequired","CHECK_LEVEL":"FIELD","CHECK_DESCRIPTION":"The number and percent of records with a NULL value in the visit_occurrence_id of the VISIT_DETAIL that is considered not nullable.","CDM_TABLE_NAME":"VISIT_DETAIL","CDM_FIELD_NAME":"visit_occurrence_id","SQL_FILE":"field_is_not_nullable.sql","CATEGORY":"Conformance","SUBCATEGORY":"Relational","CONTEXT":"Validation","checkId":310,"FAILED":0,"THRESHOLD_VALUE":0,"_row":"3.49"},{"NUM_VIOLATED_ROWS":0,"PCT_VIOLATED_ROWS":0,"NUM_DENOMINATOR_ROWS":2269399531,"EXECUTION_TIME":"0.501970 secs","QUERY_TEXT":"\r\n/*********\r\nFIELD_IS_NOT_NULLABLE\r\n\r\nFor each table, check that the fields in which IS_NOT_NULLABLE == TRUE, there are no null values in that field.\r\n\r\nParameters used in this template:\r\ncdmDatabaseSchema = cdm_ibm_mdcd_v993.dbo\r\ncdmTableName = OBSERVATION\r\ncdmFieldName = observation_id\r\n\r\n**********/\r\n\r\n\r\nSELECT num_violated_rows, CASE WHEN denominator.num_rows = 0 THEN 0 ELSE 1.0*num_violated_rows/denominator.num_rows END  AS pct_violated_rows, \r\n  denominator.num_rows as num_denominator_rows\r\nFROM\r\n(\r\n\tSELECT COUNT_BIG(violated_rows.violating_field) AS num_violated_rows\r\n\tFROM\r\n\t(\r\n\t\tSELECT 'OBSERVATION.observation_id' AS violating_field, cdmTable.* \r\n\t\t  FROM cdm_ibm_mdcd_v993.dbo.OBSERVATION cdmTable\r\n\t\t  \r\n\t\t WHERE cdmTable.observation_id IS NULL\r\n\t) violated_rows\r\n) violated_row_count,\r\n( \r\n\tSELECT COUNT_BIG(*) AS num_rows\r\n\tFROM cdm_ibm_mdcd_v993.dbo.OBSERVATION cdmTable\r\n\t\r\n) denominator\r\n;","CHECK_NAME":"isRequired","CHECK_LEVEL":"FIELD","CHECK_DESCRIPTION":"The number and percent of records with a NULL value in the observation_id of the OBSERVATION that is considered not nullable.","CDM_TABLE_NAME":"OBSERVATION","CDM_FIELD_NAME":"observation_id","SQL_FILE":"field_is_not_nullable.sql","CATEGORY":"Conformance","SUBCATEGORY":"Relational","CONTEXT":"Validation","checkId":311,"FAILED":0,"THRESHOLD_VALUE":0,"_row":"3.50"},{"NUM_VIOLATED_ROWS":0,"PCT_VIOLATED_ROWS":0,"NUM_DENOMINATOR_ROWS":2269399531,"EXECUTION_TIME":"0.375992 secs","QUERY_TEXT":"\r\n/*********\r\nFIELD_IS_NOT_NULLABLE\r\n\r\nFor each table, check that the fields in which IS_NOT_NULLABLE == TRUE, there are no null values in that field.\r\n\r\nParameters used in this template:\r\ncdmDatabaseSchema = cdm_ibm_mdcd_v993.dbo\r\ncdmTableName = OBSERVATION\r\ncdmFieldName = person_id\r\n\r\n**********/\r\n\r\n\r\nSELECT num_violated_rows, CASE WHEN denominator.num_rows = 0 THEN 0 ELSE 1.0*num_violated_rows/denominator.num_rows END  AS pct_violated_rows, \r\n  denominator.num_rows as num_denominator_rows\r\nFROM\r\n(\r\n\tSELECT COUNT_BIG(violated_rows.violating_field) AS num_violated_rows\r\n\tFROM\r\n\t(\r\n\t\tSELECT 'OBSERVATION.person_id' AS violating_field, cdmTable.* \r\n\t\t  FROM cdm_ibm_mdcd_v993.dbo.OBSERVATION cdmTable\r\n\t\t  \r\n\t\t WHERE cdmTable.person_id IS NULL\r\n\t) violated_rows\r\n) violated_row_count,\r\n( \r\n\tSELECT COUNT_BIG(*) AS num_rows\r\n\tFROM cdm_ibm_mdcd_v993.dbo.OBSERVATION cdmTable\r\n\t\r\n) denominator\r\n;","CHECK_NAME":"isRequired","CHECK_LEVEL":"FIELD","CHECK_DESCRIPTION":"The number and percent of records with a NULL value in the person_id of the OBSERVATION that is considered not nullable.","CDM_TABLE_NAME":"OBSERVATION","CDM_FIELD_NAME":"person_id","SQL_FILE":"field_is_not_nullable.sql","CATEGORY":"Conformance","SUBCATEGORY":"Relational","CONTEXT":"Validation","checkId":312,"FAILED":0,"THRESHOLD_VALUE":0,"_row":"3.51"},{"NUM_VIOLATED_ROWS":0,"PCT_VIOLATED_ROWS":0,"NUM_DENOMINATOR_ROWS":2269399531,"EXECUTION_TIME":"0.455986 secs","QUERY_TEXT":"\r\n/*********\r\nFIELD_IS_NOT_NULLABLE\r\n\r\nFor each table, check that the fields in which IS_NOT_NULLABLE == TRUE, there are no null values in that field.\r\n\r\nParameters used in this template:\r\ncdmDatabaseSchema = cdm_ibm_mdcd_v993.dbo\r\ncdmTableName = OBSERVATION\r\ncdmFieldName = observation_concept_id\r\n\r\n**********/\r\n\r\n\r\nSELECT num_violated_rows, CASE WHEN denominator.num_rows = 0 THEN 0 ELSE 1.0*num_violated_rows/denominator.num_rows END  AS pct_violated_rows, \r\n  denominator.num_rows as num_denominator_rows\r\nFROM\r\n(\r\n\tSELECT COUNT_BIG(violated_rows.violating_field) AS num_violated_rows\r\n\tFROM\r\n\t(\r\n\t\tSELECT 'OBSERVATION.observation_concept_id' AS violating_field, cdmTable.* \r\n\t\t  FROM cdm_ibm_mdcd_v993.dbo.OBSERVATION cdmTable\r\n\t\t  \r\n\t\t WHERE cdmTable.observation_concept_id IS NULL\r\n\t) violated_rows\r\n) violated_row_count,\r\n( \r\n\tSELECT COUNT_BIG(*) AS num_rows\r\n\tFROM cdm_ibm_mdcd_v993.dbo.OBSERVATION cdmTable\r\n\t\r\n) denominator\r\n;","CHECK_NAME":"isRequired","CHECK_LEVEL":"FIELD","CHECK_DESCRIPTION":"The number and percent of records with a NULL value in the observation_concept_id of the OBSERVATION that is considered not nullable.","CDM_TABLE_NAME":"OBSERVATION","CDM_FIELD_NAME":"observation_concept_id","SQL_FILE":"field_is_not_nullable.sql","CATEGORY":"Conformance","SUBCATEGORY":"Relational","CONTEXT":"Validation","checkId":313,"FAILED":0,"THRESHOLD_VALUE":0,"_row":"3.52"},{"NUM_VIOLATED_ROWS":0,"PCT_VIOLATED_ROWS":0,"NUM_DENOMINATOR_ROWS":2269399531,"EXECUTION_TIME":"0.379974 secs","QUERY_TEXT":"\r\n/*********\r\nFIELD_IS_NOT_NULLABLE\r\n\r\nFor each table, check that the fields in which IS_NOT_NULLABLE == TRUE, there are no null values in that field.\r\n\r\nParameters used in this template:\r\ncdmDatabaseSchema = cdm_ibm_mdcd_v993.dbo\r\ncdmTableName = OBSERVATION\r\ncdmFieldName = observation_date\r\n\r\n**********/\r\n\r\n\r\nSELECT num_violated_rows, CASE WHEN denominator.num_rows = 0 THEN 0 ELSE 1.0*num_violated_rows/denominator.num_rows END  AS pct_violated_rows, \r\n  denominator.num_rows as num_denominator_rows\r\nFROM\r\n(\r\n\tSELECT COUNT_BIG(violated_rows.violating_field) AS num_violated_rows\r\n\tFROM\r\n\t(\r\n\t\tSELECT 'OBSERVATION.observation_date' AS violating_field, cdmTable.* \r\n\t\t  FROM cdm_ibm_mdcd_v993.dbo.OBSERVATION cdmTable\r\n\t\t  \r\n\t\t WHERE cdmTable.observation_date IS NULL\r\n\t) violated_rows\r\n) violated_row_count,\r\n( \r\n\tSELECT COUNT_BIG(*) AS num_rows\r\n\tFROM cdm_ibm_mdcd_v993.dbo.OBSERVATION cdmTable\r\n\t\r\n) denominator\r\n;","CHECK_NAME":"isRequired","CHECK_LEVEL":"FIELD","CHECK_DESCRIPTION":"The number and percent of records with a NULL value in the observation_date of the OBSERVATION that is considered not nullable.","CDM_TABLE_NAME":"OBSERVATION","CDM_FIELD_NAME":"observation_date","SQL_FILE":"field_is_not_nullable.sql","CATEGORY":"Conformance","SUBCATEGORY":"Relational","CONTEXT":"Validation","checkId":314,"FAILED":0,"THRESHOLD_VALUE":0,"_row":"3.53"},{"NUM_VIOLATED_ROWS":0,"PCT_VIOLATED_ROWS":0,"NUM_DENOMINATOR_ROWS":2269399531,"EXECUTION_TIME":"0.479987 secs","QUERY_TEXT":"\r\n/*********\r\nFIELD_IS_NOT_NULLABLE\r\n\r\nFor each table, check that the fields in which IS_NOT_NULLABLE == TRUE, there are no null values in that field.\r\n\r\nParameters used in this template:\r\ncdmDatabaseSchema = cdm_ibm_mdcd_v993.dbo\r\ncdmTableName = OBSERVATION\r\ncdmFieldName = observation_type_concept_id\r\n\r\n**********/\r\n\r\n\r\nSELECT num_violated_rows, CASE WHEN denominator.num_rows = 0 THEN 0 ELSE 1.0*num_violated_rows/denominator.num_rows END  AS pct_violated_rows, \r\n  denominator.num_rows as num_denominator_rows\r\nFROM\r\n(\r\n\tSELECT COUNT_BIG(violated_rows.violating_field) AS num_violated_rows\r\n\tFROM\r\n\t(\r\n\t\tSELECT 'OBSERVATION.observation_type_concept_id' AS violating_field, cdmTable.* \r\n\t\t  FROM cdm_ibm_mdcd_v993.dbo.OBSERVATION cdmTable\r\n\t\t  \r\n\t\t WHERE cdmTable.observation_type_concept_id IS NULL\r\n\t) violated_rows\r\n) violated_row_count,\r\n( \r\n\tSELECT COUNT_BIG(*) AS num_rows\r\n\tFROM cdm_ibm_mdcd_v993.dbo.OBSERVATION cdmTable\r\n\t\r\n) denominator\r\n;","CHECK_NAME":"isRequired","CHECK_LEVEL":"FIELD","CHECK_DESCRIPTION":"The number and percent of records with a NULL value in the observation_type_concept_id of the OBSERVATION that is considered not nullable.","CDM_TABLE_NAME":"OBSERVATION","CDM_FIELD_NAME":"observation_type_concept_id","SQL_FILE":"field_is_not_nullable.sql","CATEGORY":"Conformance","SUBCATEGORY":"Relational","CONTEXT":"Validation","checkId":315,"FAILED":0,"THRESHOLD_VALUE":0,"_row":"3.54"},{"NUM_VIOLATED_ROWS":0,"PCT_VIOLATED_ROWS":0,"NUM_DENOMINATOR_ROWS":1,"EXECUTION_TIME":"0.113991 secs","QUERY_TEXT":"\r\n/*********\r\nFIELD_IS_NOT_NULLABLE\r\n\r\nFor each table, check that the fields in which IS_NOT_NULLABLE == TRUE, there are no null values in that field.\r\n\r\nParameters used in this template:\r\ncdmDatabaseSchema = cdm_ibm_mdcd_v993.dbo\r\ncdmTableName = FACT_RELATIONSHIP\r\ncdmFieldName = domain_concept_id_1\r\n\r\n**********/\r\n\r\n\r\nSELECT num_violated_rows, CASE WHEN denominator.num_rows = 0 THEN 0 ELSE 1.0*num_violated_rows/denominator.num_rows END  AS pct_violated_rows, \r\n  denominator.num_rows as num_denominator_rows\r\nFROM\r\n(\r\n\tSELECT COUNT_BIG(violated_rows.violating_field) AS num_violated_rows\r\n\tFROM\r\n\t(\r\n\t\tSELECT 'FACT_RELATIONSHIP.domain_concept_id_1' AS violating_field, cdmTable.* \r\n\t\t  FROM cdm_ibm_mdcd_v993.dbo.FACT_RELATIONSHIP cdmTable\r\n\t\t  \r\n\t\t WHERE cdmTable.domain_concept_id_1 IS NULL\r\n\t) violated_rows\r\n) violated_row_count,\r\n( \r\n\tSELECT COUNT_BIG(*) AS num_rows\r\n\tFROM cdm_ibm_mdcd_v993.dbo.FACT_RELATIONSHIP cdmTable\r\n\t\r\n) denominator\r\n;","CHECK_NAME":"isRequired","CHECK_LEVEL":"FIELD","CHECK_DESCRIPTION":"The number and percent of records with a NULL value in the domain_concept_id_1 of the FACT_RELATIONSHIP that is considered not nullable.","CDM_TABLE_NAME":"FACT_RELATIONSHIP","CDM_FIELD_NAME":"domain_concept_id_1","SQL_FILE":"field_is_not_nullable.sql","CATEGORY":"Conformance","SUBCATEGORY":"Relational","CONTEXT":"Validation","checkId":316,"FAILED":0,"THRESHOLD_VALUE":0,"_row":"3.55"},{"NUM_VIOLATED_ROWS":0,"PCT_VIOLATED_ROWS":0,"NUM_DENOMINATOR_ROWS":1,"EXECUTION_TIME":"0.159977 secs","QUERY_TEXT":"\r\n/*********\r\nFIELD_IS_NOT_NULLABLE\r\n\r\nFor each table, check that the fields in which IS_NOT_NULLABLE == TRUE, there are no null values in that field.\r\n\r\nParameters used in this template:\r\ncdmDatabaseSchema = cdm_ibm_mdcd_v993.dbo\r\ncdmTableName = FACT_RELATIONSHIP\r\ncdmFieldName = fact_id_1\r\n\r\n**********/\r\n\r\n\r\nSELECT num_violated_rows, CASE WHEN denominator.num_rows = 0 THEN 0 ELSE 1.0*num_violated_rows/denominator.num_rows END  AS pct_violated_rows, \r\n  denominator.num_rows as num_denominator_rows\r\nFROM\r\n(\r\n\tSELECT COUNT_BIG(violated_rows.violating_field) AS num_violated_rows\r\n\tFROM\r\n\t(\r\n\t\tSELECT 'FACT_RELATIONSHIP.fact_id_1' AS violating_field, cdmTable.* \r\n\t\t  FROM cdm_ibm_mdcd_v993.dbo.FACT_RELATIONSHIP cdmTable\r\n\t\t  \r\n\t\t WHERE cdmTable.fact_id_1 IS NULL\r\n\t) violated_rows\r\n) violated_row_count,\r\n( \r\n\tSELECT COUNT_BIG(*) AS num_rows\r\n\tFROM cdm_ibm_mdcd_v993.dbo.FACT_RELATIONSHIP cdmTable\r\n\t\r\n) denominator\r\n;","CHECK_NAME":"isRequired","CHECK_LEVEL":"FIELD","CHECK_DESCRIPTION":"The number and percent of records with a NULL value in the fact_id_1 of the FACT_RELATIONSHIP that is considered not nullable.","CDM_TABLE_NAME":"FACT_RELATIONSHIP","CDM_FIELD_NAME":"fact_id_1","SQL_FILE":"field_is_not_nullable.sql","CATEGORY":"Conformance","SUBCATEGORY":"Relational","CONTEXT":"Validation","checkId":317,"FAILED":0,"THRESHOLD_VALUE":0,"_row":"3.56"},{"NUM_VIOLATED_ROWS":0,"PCT_VIOLATED_ROWS":0,"NUM_DENOMINATOR_ROWS":1,"EXECUTION_TIME":"0.132991 secs","QUERY_TEXT":"\r\n/*********\r\nFIELD_IS_NOT_NULLABLE\r\n\r\nFor each table, check that the fields in which IS_NOT_NULLABLE == TRUE, there are no null values in that field.\r\n\r\nParameters used in this template:\r\ncdmDatabaseSchema = cdm_ibm_mdcd_v993.dbo\r\ncdmTableName = FACT_RELATIONSHIP\r\ncdmFieldName = domain_concept_id_2\r\n\r\n**********/\r\n\r\n\r\nSELECT num_violated_rows, CASE WHEN denominator.num_rows = 0 THEN 0 ELSE 1.0*num_violated_rows/denominator.num_rows END  AS pct_violated_rows, \r\n  denominator.num_rows as num_denominator_rows\r\nFROM\r\n(\r\n\tSELECT COUNT_BIG(violated_rows.violating_field) AS num_violated_rows\r\n\tFROM\r\n\t(\r\n\t\tSELECT 'FACT_RELATIONSHIP.domain_concept_id_2' AS violating_field, cdmTable.* \r\n\t\t  FROM cdm_ibm_mdcd_v993.dbo.FACT_RELATIONSHIP cdmTable\r\n\t\t  \r\n\t\t WHERE cdmTable.domain_concept_id_2 IS NULL\r\n\t) violated_rows\r\n) violated_row_count,\r\n( \r\n\tSELECT COUNT_BIG(*) AS num_rows\r\n\tFROM cdm_ibm_mdcd_v993.dbo.FACT_RELATIONSHIP cdmTable\r\n\t\r\n) denominator\r\n;","CHECK_NAME":"isRequired","CHECK_LEVEL":"FIELD","CHECK_DESCRIPTION":"The number and percent of records with a NULL value in the domain_concept_id_2 of the FACT_RELATIONSHIP that is considered not nullable.","CDM_TABLE_NAME":"FACT_RELATIONSHIP","CDM_FIELD_NAME":"domain_concept_id_2","SQL_FILE":"field_is_not_nullable.sql","CATEGORY":"Conformance","SUBCATEGORY":"Relational","CONTEXT":"Validation","checkId":318,"FAILED":0,"THRESHOLD_VALUE":0,"_row":"3.57"},{"NUM_VIOLATED_ROWS":0,"PCT_VIOLATED_ROWS":0,"NUM_DENOMINATOR_ROWS":1,"EXECUTION_TIME":"0.139995 secs","QUERY_TEXT":"\r\n/*********\r\nFIELD_IS_NOT_NULLABLE\r\n\r\nFor each table, check that the fields in which IS_NOT_NULLABLE == TRUE, there are no null values in that field.\r\n\r\nParameters used in this template:\r\ncdmDatabaseSchema = cdm_ibm_mdcd_v993.dbo\r\ncdmTableName = FACT_RELATIONSHIP\r\ncdmFieldName = fact_id_2\r\n\r\n**********/\r\n\r\n\r\nSELECT num_violated_rows, CASE WHEN denominator.num_rows = 0 THEN 0 ELSE 1.0*num_violated_rows/denominator.num_rows END  AS pct_violated_rows, \r\n  denominator.num_rows as num_denominator_rows\r\nFROM\r\n(\r\n\tSELECT COUNT_BIG(violated_rows.violating_field) AS num_violated_rows\r\n\tFROM\r\n\t(\r\n\t\tSELECT 'FACT_RELATIONSHIP.fact_id_2' AS violating_field, cdmTable.* \r\n\t\t  FROM cdm_ibm_mdcd_v993.dbo.FACT_RELATIONSHIP cdmTable\r\n\t\t  \r\n\t\t WHERE cdmTable.fact_id_2 IS NULL\r\n\t) violated_rows\r\n) violated_row_count,\r\n( \r\n\tSELECT COUNT_BIG(*) AS num_rows\r\n\tFROM cdm_ibm_mdcd_v993.dbo.FACT_RELATIONSHIP cdmTable\r\n\t\r\n) denominator\r\n;","CHECK_NAME":"isRequired","CHECK_LEVEL":"FIELD","CHECK_DESCRIPTION":"The number and percent of records with a NULL value in the fact_id_2 of the FACT_RELATIONSHIP that is considered not nullable.","CDM_TABLE_NAME":"FACT_RELATIONSHIP","CDM_FIELD_NAME":"fact_id_2","SQL_FILE":"field_is_not_nullable.sql","CATEGORY":"Conformance","SUBCATEGORY":"Relational","CONTEXT":"Validation","checkId":319,"FAILED":0,"THRESHOLD_VALUE":0,"_row":"3.58"},{"NUM_VIOLATED_ROWS":0,"PCT_VIOLATED_ROWS":0,"NUM_DENOMINATOR_ROWS":1,"EXECUTION_TIME":"0.071992 secs","QUERY_TEXT":"\r\n/*********\r\nFIELD_IS_NOT_NULLABLE\r\n\r\nFor each table, check that the fields in which IS_NOT_NULLABLE == TRUE, there are no null values in that field.\r\n\r\nParameters used in this template:\r\ncdmDatabaseSchema = cdm_ibm_mdcd_v993.dbo\r\ncdmTableName = FACT_RELATIONSHIP\r\ncdmFieldName = relationship_concept_id\r\n\r\n**********/\r\n\r\n\r\nSELECT num_violated_rows, CASE WHEN denominator.num_rows = 0 THEN 0 ELSE 1.0*num_violated_rows/denominator.num_rows END  AS pct_violated_rows, \r\n  denominator.num_rows as num_denominator_rows\r\nFROM\r\n(\r\n\tSELECT COUNT_BIG(violated_rows.violating_field) AS num_violated_rows\r\n\tFROM\r\n\t(\r\n\t\tSELECT 'FACT_RELATIONSHIP.relationship_concept_id' AS violating_field, cdmTable.* \r\n\t\t  FROM cdm_ibm_mdcd_v993.dbo.FACT_RELATIONSHIP cdmTable\r\n\t\t  \r\n\t\t WHERE cdmTable.relationship_concept_id IS NULL\r\n\t) violated_rows\r\n) violated_row_count,\r\n( \r\n\tSELECT COUNT_BIG(*) AS num_rows\r\n\tFROM cdm_ibm_mdcd_v993.dbo.FACT_RELATIONSHIP cdmTable\r\n\t\r\n) denominator\r\n;","CHECK_NAME":"isRequired","CHECK_LEVEL":"FIELD","CHECK_DESCRIPTION":"The number and percent of records with a NULL value in the relationship_concept_id of the FACT_RELATIONSHIP that is considered not nullable.","CDM_TABLE_NAME":"FACT_RELATIONSHIP","CDM_FIELD_NAME":"relationship_concept_id","SQL_FILE":"field_is_not_nullable.sql","CATEGORY":"Conformance","SUBCATEGORY":"Relational","CONTEXT":"Validation","checkId":320,"FAILED":0,"THRESHOLD_VALUE":0,"_row":"3.59"},{"NUM_VIOLATED_ROWS":0,"PCT_VIOLATED_ROWS":0,"NUM_DENOMINATOR_ROWS":1,"EXECUTION_TIME":"0.126991 secs","QUERY_TEXT":"\r\n/*********\r\nFIELD_IS_NOT_NULLABLE\r\n\r\nFor each table, check that the fields in which IS_NOT_NULLABLE == TRUE, there are no null values in that field.\r\n\r\nParameters used in this template:\r\ncdmDatabaseSchema = cdm_ibm_mdcd_v993.dbo\r\ncdmTableName = LOCATION\r\ncdmFieldName = location_id\r\n\r\n**********/\r\n\r\n\r\nSELECT num_violated_rows, CASE WHEN denominator.num_rows = 0 THEN 0 ELSE 1.0*num_violated_rows/denominator.num_rows END  AS pct_violated_rows, \r\n  denominator.num_rows as num_denominator_rows\r\nFROM\r\n(\r\n\tSELECT COUNT_BIG(violated_rows.violating_field) AS num_violated_rows\r\n\tFROM\r\n\t(\r\n\t\tSELECT 'LOCATION.location_id' AS violating_field, cdmTable.* \r\n\t\t  FROM cdm_ibm_mdcd_v993.dbo.LOCATION cdmTable\r\n\t\t  \r\n\t\t WHERE cdmTable.location_id IS NULL\r\n\t) violated_rows\r\n) violated_row_count,\r\n( \r\n\tSELECT COUNT_BIG(*) AS num_rows\r\n\tFROM cdm_ibm_mdcd_v993.dbo.LOCATION cdmTable\r\n\t\r\n) denominator\r\n;","CHECK_NAME":"isRequired","CHECK_LEVEL":"FIELD","CHECK_DESCRIPTION":"The number and percent of records with a NULL value in the location_id of the LOCATION that is considered not nullable.","CDM_TABLE_NAME":"LOCATION","CDM_FIELD_NAME":"location_id","SQL_FILE":"field_is_not_nullable.sql","CATEGORY":"Conformance","SUBCATEGORY":"Relational","CONTEXT":"Validation","checkId":321,"FAILED":0,"THRESHOLD_VALUE":0,"_row":"3.60"},{"NUM_VIOLATED_ROWS":0,"PCT_VIOLATED_ROWS":0,"NUM_DENOMINATOR_ROWS":1,"EXECUTION_TIME":"0.104992 secs","QUERY_TEXT":"\r\n/*********\r\nFIELD_IS_NOT_NULLABLE\r\n\r\nFor each table, check that the fields in which IS_NOT_NULLABLE == TRUE, there are no null values in that field.\r\n\r\nParameters used in this template:\r\ncdmDatabaseSchema = cdm_ibm_mdcd_v993.dbo\r\ncdmTableName = CARE_SITE\r\ncdmFieldName = care_site_id\r\n\r\n**********/\r\n\r\n\r\nSELECT num_violated_rows, CASE WHEN denominator.num_rows = 0 THEN 0 ELSE 1.0*num_violated_rows/denominator.num_rows END  AS pct_violated_rows, \r\n  denominator.num_rows as num_denominator_rows\r\nFROM\r\n(\r\n\tSELECT COUNT_BIG(violated_rows.violating_field) AS num_violated_rows\r\n\tFROM\r\n\t(\r\n\t\tSELECT 'CARE_SITE.care_site_id' AS violating_field, cdmTable.* \r\n\t\t  FROM cdm_ibm_mdcd_v993.dbo.CARE_SITE cdmTable\r\n\t\t  \r\n\t\t WHERE cdmTable.care_site_id IS NULL\r\n\t) violated_rows\r\n) violated_row_count,\r\n( \r\n\tSELECT COUNT_BIG(*) AS num_rows\r\n\tFROM cdm_ibm_mdcd_v993.dbo.CARE_SITE cdmTable\r\n\t\r\n) denominator\r\n;","CHECK_NAME":"isRequired","CHECK_LEVEL":"FIELD","CHECK_DESCRIPTION":"The number and percent of records with a NULL value in the care_site_id of the CARE_SITE that is considered not nullable.","CDM_TABLE_NAME":"CARE_SITE","CDM_FIELD_NAME":"care_site_id","SQL_FILE":"field_is_not_nullable.sql","CATEGORY":"Conformance","SUBCATEGORY":"Relational","CONTEXT":"Validation","checkId":322,"FAILED":0,"THRESHOLD_VALUE":0,"_row":"3.61"},{"NUM_VIOLATED_ROWS":0,"PCT_VIOLATED_ROWS":0,"NUM_DENOMINATOR_ROWS":1312287,"EXECUTION_TIME":"0.173990 secs","QUERY_TEXT":"\r\n/*********\r\nFIELD_IS_NOT_NULLABLE\r\n\r\nFor each table, check that the fields in which IS_NOT_NULLABLE == TRUE, there are no null values in that field.\r\n\r\nParameters used in this template:\r\ncdmDatabaseSchema = cdm_ibm_mdcd_v993.dbo\r\ncdmTableName = PROVIDER\r\ncdmFieldName = provider_id\r\n\r\n**********/\r\n\r\n\r\nSELECT num_violated_rows, CASE WHEN denominator.num_rows = 0 THEN 0 ELSE 1.0*num_violated_rows/denominator.num_rows END  AS pct_violated_rows, \r\n  denominator.num_rows as num_denominator_rows\r\nFROM\r\n(\r\n\tSELECT COUNT_BIG(violated_rows.violating_field) AS num_violated_rows\r\n\tFROM\r\n\t(\r\n\t\tSELECT 'PROVIDER.provider_id' AS violating_field, cdmTable.* \r\n\t\t  FROM cdm_ibm_mdcd_v993.dbo.PROVIDER cdmTable\r\n\t\t  \r\n\t\t WHERE cdmTable.provider_id IS NULL\r\n\t) violated_rows\r\n) violated_row_count,\r\n( \r\n\tSELECT COUNT_BIG(*) AS num_rows\r\n\tFROM cdm_ibm_mdcd_v993.dbo.PROVIDER cdmTable\r\n\t\r\n) denominator\r\n;","CHECK_NAME":"isRequired","CHECK_LEVEL":"FIELD","CHECK_DESCRIPTION":"The number and percent of records with a NULL value in the provider_id of the PROVIDER that is considered not nullable.","CDM_TABLE_NAME":"PROVIDER","CDM_FIELD_NAME":"provider_id","SQL_FILE":"field_is_not_nullable.sql","CATEGORY":"Conformance","SUBCATEGORY":"Relational","CONTEXT":"Validation","checkId":323,"FAILED":0,"THRESHOLD_VALUE":0,"_row":"3.62"},{"NUM_VIOLATED_ROWS":0,"PCT_VIOLATED_ROWS":0,"NUM_DENOMINATOR_ROWS":65783668,"EXECUTION_TIME":"1.359937 secs","QUERY_TEXT":"\r\n/*********\r\nFIELD_IS_NOT_NULLABLE\r\n\r\nFor each table, check that the fields in which IS_NOT_NULLABLE == TRUE, there are no null values in that field.\r\n\r\nParameters used in this template:\r\ncdmDatabaseSchema = cdm_ibm_mdcd_v993.dbo\r\ncdmTableName = PAYER_PLAN_PERIOD\r\ncdmFieldName = payer_plan_period_id\r\n\r\n**********/\r\n\r\n\r\nSELECT num_violated_rows, CASE WHEN denominator.num_rows = 0 THEN 0 ELSE 1.0*num_violated_rows/denominator.num_rows END  AS pct_violated_rows, \r\n  denominator.num_rows as num_denominator_rows\r\nFROM\r\n(\r\n\tSELECT COUNT_BIG(violated_rows.violating_field) AS num_violated_rows\r\n\tFROM\r\n\t(\r\n\t\tSELECT 'PAYER_PLAN_PERIOD.payer_plan_period_id' AS violating_field, cdmTable.* \r\n\t\t  FROM cdm_ibm_mdcd_v993.dbo.PAYER_PLAN_PERIOD cdmTable\r\n\t\t  \r\n\t\t WHERE cdmTable.payer_plan_period_id IS NULL\r\n\t) violated_rows\r\n) violated_row_count,\r\n( \r\n\tSELECT COUNT_BIG(*) AS num_rows\r\n\tFROM cdm_ibm_mdcd_v993.dbo.PAYER_PLAN_PERIOD cdmTable\r\n\t\r\n) denominator\r\n;","CHECK_NAME":"isRequired","CHECK_LEVEL":"FIELD","CHECK_DESCRIPTION":"The number and percent of records with a NULL value in the payer_plan_period_id of the PAYER_PLAN_PERIOD that is considered not nullable.","CDM_TABLE_NAME":"PAYER_PLAN_PERIOD","CDM_FIELD_NAME":"payer_plan_period_id","SQL_FILE":"field_is_not_nullable.sql","CATEGORY":"Conformance","SUBCATEGORY":"Relational","CONTEXT":"Validation","checkId":324,"FAILED":0,"THRESHOLD_VALUE":0,"_row":"3.63"},{"NUM_VIOLATED_ROWS":0,"PCT_VIOLATED_ROWS":0,"NUM_DENOMINATOR_ROWS":65783668,"EXECUTION_TIME":"0.509987 secs","QUERY_TEXT":"\r\n/*********\r\nFIELD_IS_NOT_NULLABLE\r\n\r\nFor each table, check that the fields in which IS_NOT_NULLABLE == TRUE, there are no null values in that field.\r\n\r\nParameters used in this template:\r\ncdmDatabaseSchema = cdm_ibm_mdcd_v993.dbo\r\ncdmTableName = PAYER_PLAN_PERIOD\r\ncdmFieldName = person_id\r\n\r\n**********/\r\n\r\n\r\nSELECT num_violated_rows, CASE WHEN denominator.num_rows = 0 THEN 0 ELSE 1.0*num_violated_rows/denominator.num_rows END  AS pct_violated_rows, \r\n  denominator.num_rows as num_denominator_rows\r\nFROM\r\n(\r\n\tSELECT COUNT_BIG(violated_rows.violating_field) AS num_violated_rows\r\n\tFROM\r\n\t(\r\n\t\tSELECT 'PAYER_PLAN_PERIOD.person_id' AS violating_field, cdmTable.* \r\n\t\t  FROM cdm_ibm_mdcd_v993.dbo.PAYER_PLAN_PERIOD cdmTable\r\n\t\t  \r\n\t\t WHERE cdmTable.person_id IS NULL\r\n\t) violated_rows\r\n) violated_row_count,\r\n( \r\n\tSELECT COUNT_BIG(*) AS num_rows\r\n\tFROM cdm_ibm_mdcd_v993.dbo.PAYER_PLAN_PERIOD cdmTable\r\n\t\r\n) denominator\r\n;","CHECK_NAME":"isRequired","CHECK_LEVEL":"FIELD","CHECK_DESCRIPTION":"The number and percent of records with a NULL value in the person_id of the PAYER_PLAN_PERIOD that is considered not nullable.","CDM_TABLE_NAME":"PAYER_PLAN_PERIOD","CDM_FIELD_NAME":"person_id","SQL_FILE":"field_is_not_nullable.sql","CATEGORY":"Conformance","SUBCATEGORY":"Relational","CONTEXT":"Validation","checkId":325,"FAILED":0,"THRESHOLD_VALUE":0,"_row":"3.64"},{"NUM_VIOLATED_ROWS":0,"PCT_VIOLATED_ROWS":0,"NUM_DENOMINATOR_ROWS":65783668,"EXECUTION_TIME":"0.780986 secs","QUERY_TEXT":"\r\n/*********\r\nFIELD_IS_NOT_NULLABLE\r\n\r\nFor each table, check that the fields in which IS_NOT_NULLABLE == TRUE, there are no null values in that field.\r\n\r\nParameters used in this template:\r\ncdmDatabaseSchema = cdm_ibm_mdcd_v993.dbo\r\ncdmTableName = PAYER_PLAN_PERIOD\r\ncdmFieldName = payer_plan_period_start_date\r\n\r\n**********/\r\n\r\n\r\nSELECT num_violated_rows, CASE WHEN denominator.num_rows = 0 THEN 0 ELSE 1.0*num_violated_rows/denominator.num_rows END  AS pct_violated_rows, \r\n  denominator.num_rows as num_denominator_rows\r\nFROM\r\n(\r\n\tSELECT COUNT_BIG(violated_rows.violating_field) AS num_violated_rows\r\n\tFROM\r\n\t(\r\n\t\tSELECT 'PAYER_PLAN_PERIOD.payer_plan_period_start_date' AS violating_field, cdmTable.* \r\n\t\t  FROM cdm_ibm_mdcd_v993.dbo.PAYER_PLAN_PERIOD cdmTable\r\n\t\t  \r\n\t\t WHERE cdmTable.payer_plan_period_start_date IS NULL\r\n\t) violated_rows\r\n) violated_row_count,\r\n( \r\n\tSELECT COUNT_BIG(*) AS num_rows\r\n\tFROM cdm_ibm_mdcd_v993.dbo.PAYER_PLAN_PERIOD cdmTable\r\n\t\r\n) denominator\r\n;","CHECK_NAME":"isRequired","CHECK_LEVEL":"FIELD","CHECK_DESCRIPTION":"The number and percent of records with a NULL value in the payer_plan_period_start_date of the PAYER_PLAN_PERIOD that is considered not nullable.","CDM_TABLE_NAME":"PAYER_PLAN_PERIOD","CDM_FIELD_NAME":"payer_plan_period_start_date","SQL_FILE":"field_is_not_nullable.sql","CATEGORY":"Conformance","SUBCATEGORY":"Relational","CONTEXT":"Validation","checkId":326,"FAILED":0,"THRESHOLD_VALUE":0,"_row":"3.65"},{"NUM_VIOLATED_ROWS":0,"PCT_VIOLATED_ROWS":0,"NUM_DENOMINATOR_ROWS":65783668,"EXECUTION_TIME":"1.007968 secs","QUERY_TEXT":"\r\n/*********\r\nFIELD_IS_NOT_NULLABLE\r\n\r\nFor each table, check that the fields in which IS_NOT_NULLABLE == TRUE, there are no null values in that field.\r\n\r\nParameters used in this template:\r\ncdmDatabaseSchema = cdm_ibm_mdcd_v993.dbo\r\ncdmTableName = PAYER_PLAN_PERIOD\r\ncdmFieldName = payer_plan_period_end_date\r\n\r\n**********/\r\n\r\n\r\nSELECT num_violated_rows, CASE WHEN denominator.num_rows = 0 THEN 0 ELSE 1.0*num_violated_rows/denominator.num_rows END  AS pct_violated_rows, \r\n  denominator.num_rows as num_denominator_rows\r\nFROM\r\n(\r\n\tSELECT COUNT_BIG(violated_rows.violating_field) AS num_violated_rows\r\n\tFROM\r\n\t(\r\n\t\tSELECT 'PAYER_PLAN_PERIOD.payer_plan_period_end_date' AS violating_field, cdmTable.* \r\n\t\t  FROM cdm_ibm_mdcd_v993.dbo.PAYER_PLAN_PERIOD cdmTable\r\n\t\t  \r\n\t\t WHERE cdmTable.payer_plan_period_end_date IS NULL\r\n\t) violated_rows\r\n) violated_row_count,\r\n( \r\n\tSELECT COUNT_BIG(*) AS num_rows\r\n\tFROM cdm_ibm_mdcd_v993.dbo.PAYER_PLAN_PERIOD cdmTable\r\n\t\r\n) denominator\r\n;","CHECK_NAME":"isRequired","CHECK_LEVEL":"FIELD","CHECK_DESCRIPTION":"The number and percent of records with a NULL value in the payer_plan_period_end_date of the PAYER_PLAN_PERIOD that is considered not nullable.","CDM_TABLE_NAME":"PAYER_PLAN_PERIOD","CDM_FIELD_NAME":"payer_plan_period_end_date","SQL_FILE":"field_is_not_nullable.sql","CATEGORY":"Conformance","SUBCATEGORY":"Relational","CONTEXT":"Validation","checkId":327,"FAILED":0,"THRESHOLD_VALUE":0,"_row":"3.66"},{"NUM_VIOLATED_ROWS":0,"PCT_VIOLATED_ROWS":0,"NUM_DENOMINATOR_ROWS":3266861637,"EXECUTION_TIME":"1.030974 secs","QUERY_TEXT":"\r\n/*********\r\nFIELD_IS_NOT_NULLABLE\r\n\r\nFor each table, check that the fields in which IS_NOT_NULLABLE == TRUE, there are no null values in that field.\r\n\r\nParameters used in this template:\r\ncdmDatabaseSchema = cdm_ibm_mdcd_v993.dbo\r\ncdmTableName = COST\r\ncdmFieldName = cost_id\r\n\r\n**********/\r\n\r\n\r\nSELECT num_violated_rows, CASE WHEN denominator.num_rows = 0 THEN 0 ELSE 1.0*num_violated_rows/denominator.num_rows END  AS pct_violated_rows, \r\n  denominator.num_rows as num_denominator_rows\r\nFROM\r\n(\r\n\tSELECT COUNT_BIG(violated_rows.violating_field) AS num_violated_rows\r\n\tFROM\r\n\t(\r\n\t\tSELECT 'COST.cost_id' AS violating_field, cdmTable.* \r\n\t\t  FROM cdm_ibm_mdcd_v993.dbo.COST cdmTable\r\n\t\t  \r\n\t\t WHERE cdmTable.cost_id IS NULL\r\n\t) violated_rows\r\n) violated_row_count,\r\n( \r\n\tSELECT COUNT_BIG(*) AS num_rows\r\n\tFROM cdm_ibm_mdcd_v993.dbo.COST cdmTable\r\n\t\r\n) denominator\r\n;","CHECK_NAME":"isRequired","CHECK_LEVEL":"FIELD","CHECK_DESCRIPTION":"The number and percent of records with a NULL value in the cost_id of the COST that is considered not nullable.","CDM_TABLE_NAME":"COST","CDM_FIELD_NAME":"cost_id","SQL_FILE":"field_is_not_nullable.sql","CATEGORY":"Conformance","SUBCATEGORY":"Relational","CONTEXT":"Validation","checkId":328,"FAILED":0,"THRESHOLD_VALUE":0,"_row":"3.67"},{"NUM_VIOLATED_ROWS":0,"PCT_VIOLATED_ROWS":0,"NUM_DENOMINATOR_ROWS":3266861637,"EXECUTION_TIME":"0.508974 secs","QUERY_TEXT":"\r\n/*********\r\nFIELD_IS_NOT_NULLABLE\r\n\r\nFor each table, check that the fields in which IS_NOT_NULLABLE == TRUE, there are no null values in that field.\r\n\r\nParameters used in this template:\r\ncdmDatabaseSchema = cdm_ibm_mdcd_v993.dbo\r\ncdmTableName = COST\r\ncdmFieldName = cost_event_id\r\n\r\n**********/\r\n\r\n\r\nSELECT num_violated_rows, CASE WHEN denominator.num_rows = 0 THEN 0 ELSE 1.0*num_violated_rows/denominator.num_rows END  AS pct_violated_rows, \r\n  denominator.num_rows as num_denominator_rows\r\nFROM\r\n(\r\n\tSELECT COUNT_BIG(violated_rows.violating_field) AS num_violated_rows\r\n\tFROM\r\n\t(\r\n\t\tSELECT 'COST.cost_event_id' AS violating_field, cdmTable.* \r\n\t\t  FROM cdm_ibm_mdcd_v993.dbo.COST cdmTable\r\n\t\t  \r\n\t\t WHERE cdmTable.cost_event_id IS NULL\r\n\t) violated_rows\r\n) violated_row_count,\r\n( \r\n\tSELECT COUNT_BIG(*) AS num_rows\r\n\tFROM cdm_ibm_mdcd_v993.dbo.COST cdmTable\r\n\t\r\n) denominator\r\n;","CHECK_NAME":"isRequired","CHECK_LEVEL":"FIELD","CHECK_DESCRIPTION":"The number and percent of records with a NULL value in the cost_event_id of the COST that is considered not nullable.","CDM_TABLE_NAME":"COST","CDM_FIELD_NAME":"cost_event_id","SQL_FILE":"field_is_not_nullable.sql","CATEGORY":"Conformance","SUBCATEGORY":"Relational","CONTEXT":"Validation","checkId":329,"FAILED":0,"THRESHOLD_VALUE":0,"_row":"3.68"},{"NUM_VIOLATED_ROWS":0,"PCT_VIOLATED_ROWS":0,"NUM_DENOMINATOR_ROWS":3266861637,"EXECUTION_TIME":"0.696975 secs","QUERY_TEXT":"\r\n/*********\r\nFIELD_IS_NOT_NULLABLE\r\n\r\nFor each table, check that the fields in which IS_NOT_NULLABLE == TRUE, there are no null values in that field.\r\n\r\nParameters used in this template:\r\ncdmDatabaseSchema = cdm_ibm_mdcd_v993.dbo\r\ncdmTableName = COST\r\ncdmFieldName = cost_domain_id\r\n\r\n**********/\r\n\r\n\r\nSELECT num_violated_rows, CASE WHEN denominator.num_rows = 0 THEN 0 ELSE 1.0*num_violated_rows/denominator.num_rows END  AS pct_violated_rows, \r\n  denominator.num_rows as num_denominator_rows\r\nFROM\r\n(\r\n\tSELECT COUNT_BIG(violated_rows.violating_field) AS num_violated_rows\r\n\tFROM\r\n\t(\r\n\t\tSELECT 'COST.cost_domain_id' AS violating_field, cdmTable.* \r\n\t\t  FROM cdm_ibm_mdcd_v993.dbo.COST cdmTable\r\n\t\t  \r\n\t\t WHERE cdmTable.cost_domain_id IS NULL\r\n\t) violated_rows\r\n) violated_row_count,\r\n( \r\n\tSELECT COUNT_BIG(*) AS num_rows\r\n\tFROM cdm_ibm_mdcd_v993.dbo.COST cdmTable\r\n\t\r\n) denominator\r\n;","CHECK_NAME":"isRequired","CHECK_LEVEL":"FIELD","CHECK_DESCRIPTION":"The number and percent of records with a NULL value in the cost_domain_id of the COST that is considered not nullable.","CDM_TABLE_NAME":"COST","CDM_FIELD_NAME":"cost_domain_id","SQL_FILE":"field_is_not_nullable.sql","CATEGORY":"Conformance","SUBCATEGORY":"Relational","CONTEXT":"Validation","checkId":330,"FAILED":0,"THRESHOLD_VALUE":0,"_row":"3.69"},{"NUM_VIOLATED_ROWS":0,"PCT_VIOLATED_ROWS":0,"NUM_DENOMINATOR_ROWS":3266861637,"EXECUTION_TIME":"1.105972 secs","QUERY_TEXT":"\r\n/*********\r\nFIELD_IS_NOT_NULLABLE\r\n\r\nFor each table, check that the fields in which IS_NOT_NULLABLE == TRUE, there are no null values in that field.\r\n\r\nParameters used in this template:\r\ncdmDatabaseSchema = cdm_ibm_mdcd_v993.dbo\r\ncdmTableName = COST\r\ncdmFieldName = cost_type_concept_id\r\n\r\n**********/\r\n\r\n\r\nSELECT num_violated_rows, CASE WHEN denominator.num_rows = 0 THEN 0 ELSE 1.0*num_violated_rows/denominator.num_rows END  AS pct_violated_rows, \r\n  denominator.num_rows as num_denominator_rows\r\nFROM\r\n(\r\n\tSELECT COUNT_BIG(violated_rows.violating_field) AS num_violated_rows\r\n\tFROM\r\n\t(\r\n\t\tSELECT 'COST.cost_type_concept_id' AS violating_field, cdmTable.* \r\n\t\t  FROM cdm_ibm_mdcd_v993.dbo.COST cdmTable\r\n\t\t  \r\n\t\t WHERE cdmTable.cost_type_concept_id IS NULL\r\n\t) violated_rows\r\n) violated_row_count,\r\n( \r\n\tSELECT COUNT_BIG(*) AS num_rows\r\n\tFROM cdm_ibm_mdcd_v993.dbo.COST cdmTable\r\n\t\r\n) denominator\r\n;","CHECK_NAME":"isRequired","CHECK_LEVEL":"FIELD","CHECK_DESCRIPTION":"The number and percent of records with a NULL value in the cost_type_concept_id of the COST that is considered not nullable.","CDM_TABLE_NAME":"COST","CDM_FIELD_NAME":"cost_type_concept_id","SQL_FILE":"field_is_not_nullable.sql","CATEGORY":"Conformance","SUBCATEGORY":"Relational","CONTEXT":"Validation","checkId":331,"FAILED":0,"THRESHOLD_VALUE":0,"_row":"3.70"},{"NUM_VIOLATED_ROWS":0,"PCT_VIOLATED_ROWS":0,"NUM_DENOMINATOR_ROWS":573389325,"EXECUTION_TIME":"0.538989 secs","QUERY_TEXT":"\r\n/*********\r\nFIELD_IS_NOT_NULLABLE\r\n\r\nFor each table, check that the fields in which IS_NOT_NULLABLE == TRUE, there are no null values in that field.\r\n\r\nParameters used in this template:\r\ncdmDatabaseSchema = cdm_ibm_mdcd_v993.dbo\r\ncdmTableName = DRUG_ERA\r\ncdmFieldName = drug_era_id\r\n\r\n**********/\r\n\r\n\r\nSELECT num_violated_rows, CASE WHEN denominator.num_rows = 0 THEN 0 ELSE 1.0*num_violated_rows/denominator.num_rows END  AS pct_violated_rows, \r\n  denominator.num_rows as num_denominator_rows\r\nFROM\r\n(\r\n\tSELECT COUNT_BIG(violated_rows.violating_field) AS num_violated_rows\r\n\tFROM\r\n\t(\r\n\t\tSELECT 'DRUG_ERA.drug_era_id' AS violating_field, cdmTable.* \r\n\t\t  FROM cdm_ibm_mdcd_v993.dbo.DRUG_ERA cdmTable\r\n\t\t  \r\n\t\t WHERE cdmTable.drug_era_id IS NULL\r\n\t) violated_rows\r\n) violated_row_count,\r\n( \r\n\tSELECT COUNT_BIG(*) AS num_rows\r\n\tFROM cdm_ibm_mdcd_v993.dbo.DRUG_ERA cdmTable\r\n\t\r\n) denominator\r\n;","CHECK_NAME":"isRequired","CHECK_LEVEL":"FIELD","CHECK_DESCRIPTION":"The number and percent of records with a NULL value in the drug_era_id of the DRUG_ERA that is considered not nullable.","CDM_TABLE_NAME":"DRUG_ERA","CDM_FIELD_NAME":"drug_era_id","SQL_FILE":"field_is_not_nullable.sql","CATEGORY":"Conformance","SUBCATEGORY":"Relational","CONTEXT":"Validation","checkId":332,"FAILED":0,"THRESHOLD_VALUE":0,"_row":"3.71"},{"NUM_VIOLATED_ROWS":0,"PCT_VIOLATED_ROWS":0,"NUM_DENOMINATOR_ROWS":573389325,"EXECUTION_TIME":"1.096971 secs","QUERY_TEXT":"\r\n/*********\r\nFIELD_IS_NOT_NULLABLE\r\n\r\nFor each table, check that the fields in which IS_NOT_NULLABLE == TRUE, there are no null values in that field.\r\n\r\nParameters used in this template:\r\ncdmDatabaseSchema = cdm_ibm_mdcd_v993.dbo\r\ncdmTableName = DRUG_ERA\r\ncdmFieldName = person_id\r\n\r\n**********/\r\n\r\n\r\nSELECT num_violated_rows, CASE WHEN denominator.num_rows = 0 THEN 0 ELSE 1.0*num_violated_rows/denominator.num_rows END  AS pct_violated_rows, \r\n  denominator.num_rows as num_denominator_rows\r\nFROM\r\n(\r\n\tSELECT COUNT_BIG(violated_rows.violating_field) AS num_violated_rows\r\n\tFROM\r\n\t(\r\n\t\tSELECT 'DRUG_ERA.person_id' AS violating_field, cdmTable.* \r\n\t\t  FROM cdm_ibm_mdcd_v993.dbo.DRUG_ERA cdmTable\r\n\t\t  \r\n\t\t WHERE cdmTable.person_id IS NULL\r\n\t) violated_rows\r\n) violated_row_count,\r\n( \r\n\tSELECT COUNT_BIG(*) AS num_rows\r\n\tFROM cdm_ibm_mdcd_v993.dbo.DRUG_ERA cdmTable\r\n\t\r\n) denominator\r\n;","CHECK_NAME":"isRequired","CHECK_LEVEL":"FIELD","CHECK_DESCRIPTION":"The number and percent of records with a NULL value in the person_id of the DRUG_ERA that is considered not nullable.","CDM_TABLE_NAME":"DRUG_ERA","CDM_FIELD_NAME":"person_id","SQL_FILE":"field_is_not_nullable.sql","CATEGORY":"Conformance","SUBCATEGORY":"Relational","CONTEXT":"Validation","checkId":333,"FAILED":0,"THRESHOLD_VALUE":0,"_row":"3.72"},{"NUM_VIOLATED_ROWS":0,"PCT_VIOLATED_ROWS":0,"NUM_DENOMINATOR_ROWS":573389325,"EXECUTION_TIME":"0.543975 secs","QUERY_TEXT":"\r\n/*********\r\nFIELD_IS_NOT_NULLABLE\r\n\r\nFor each table, check that the fields in which IS_NOT_NULLABLE == TRUE, there are no null values in that field.\r\n\r\nParameters used in this template:\r\ncdmDatabaseSchema = cdm_ibm_mdcd_v993.dbo\r\ncdmTableName = DRUG_ERA\r\ncdmFieldName = drug_concept_id\r\n\r\n**********/\r\n\r\n\r\nSELECT num_violated_rows, CASE WHEN denominator.num_rows = 0 THEN 0 ELSE 1.0*num_violated_rows/denominator.num_rows END  AS pct_violated_rows, \r\n  denominator.num_rows as num_denominator_rows\r\nFROM\r\n(\r\n\tSELECT COUNT_BIG(violated_rows.violating_field) AS num_violated_rows\r\n\tFROM\r\n\t(\r\n\t\tSELECT 'DRUG_ERA.drug_concept_id' AS violating_field, cdmTable.* \r\n\t\t  FROM cdm_ibm_mdcd_v993.dbo.DRUG_ERA cdmTable\r\n\t\t  \r\n\t\t WHERE cdmTable.drug_concept_id IS NULL\r\n\t) violated_rows\r\n) violated_row_count,\r\n( \r\n\tSELECT COUNT_BIG(*) AS num_rows\r\n\tFROM cdm_ibm_mdcd_v993.dbo.DRUG_ERA cdmTable\r\n\t\r\n) denominator\r\n;","CHECK_NAME":"isRequired","CHECK_LEVEL":"FIELD","CHECK_DESCRIPTION":"The number and percent of records with a NULL value in the drug_concept_id of the DRUG_ERA that is considered not nullable.","CDM_TABLE_NAME":"DRUG_ERA","CDM_FIELD_NAME":"drug_concept_id","SQL_FILE":"field_is_not_nullable.sql","CATEGORY":"Conformance","SUBCATEGORY":"Relational","CONTEXT":"Validation","checkId":334,"FAILED":0,"THRESHOLD_VALUE":0,"_row":"3.73"},{"NUM_VIOLATED_ROWS":0,"PCT_VIOLATED_ROWS":0,"NUM_DENOMINATOR_ROWS":573389325,"EXECUTION_TIME":"0.885972 secs","QUERY_TEXT":"\r\n/*********\r\nFIELD_IS_NOT_NULLABLE\r\n\r\nFor each table, check that the fields in which IS_NOT_NULLABLE == TRUE, there are no null values in that field.\r\n\r\nParameters used in this template:\r\ncdmDatabaseSchema = cdm_ibm_mdcd_v993.dbo\r\ncdmTableName = DRUG_ERA\r\ncdmFieldName = drug_era_start_date\r\n\r\n**********/\r\n\r\n\r\nSELECT num_violated_rows, CASE WHEN denominator.num_rows = 0 THEN 0 ELSE 1.0*num_violated_rows/denominator.num_rows END  AS pct_violated_rows, \r\n  denominator.num_rows as num_denominator_rows\r\nFROM\r\n(\r\n\tSELECT COUNT_BIG(violated_rows.violating_field) AS num_violated_rows\r\n\tFROM\r\n\t(\r\n\t\tSELECT 'DRUG_ERA.drug_era_start_date' AS violating_field, cdmTable.* \r\n\t\t  FROM cdm_ibm_mdcd_v993.dbo.DRUG_ERA cdmTable\r\n\t\t  \r\n\t\t WHERE cdmTable.drug_era_start_date IS NULL\r\n\t) violated_rows\r\n) violated_row_count,\r\n( \r\n\tSELECT COUNT_BIG(*) AS num_rows\r\n\tFROM cdm_ibm_mdcd_v993.dbo.DRUG_ERA cdmTable\r\n\t\r\n) denominator\r\n;","CHECK_NAME":"isRequired","CHECK_LEVEL":"FIELD","CHECK_DESCRIPTION":"The number and percent of records with a NULL value in the drug_era_start_date of the DRUG_ERA that is considered not nullable.","CDM_TABLE_NAME":"DRUG_ERA","CDM_FIELD_NAME":"drug_era_start_date","SQL_FILE":"field_is_not_nullable.sql","CATEGORY":"Conformance","SUBCATEGORY":"Relational","CONTEXT":"Validation","checkId":335,"FAILED":0,"THRESHOLD_VALUE":0,"_row":"3.74"},{"NUM_VIOLATED_ROWS":0,"PCT_VIOLATED_ROWS":0,"NUM_DENOMINATOR_ROWS":573389325,"EXECUTION_TIME":"0.403987 secs","QUERY_TEXT":"\r\n/*********\r\nFIELD_IS_NOT_NULLABLE\r\n\r\nFor each table, check that the fields in which IS_NOT_NULLABLE == TRUE, there are no null values in that field.\r\n\r\nParameters used in this template:\r\ncdmDatabaseSchema = cdm_ibm_mdcd_v993.dbo\r\ncdmTableName = DRUG_ERA\r\ncdmFieldName = drug_era_end_date\r\n\r\n**********/\r\n\r\n\r\nSELECT num_violated_rows, CASE WHEN denominator.num_rows = 0 THEN 0 ELSE 1.0*num_violated_rows/denominator.num_rows END  AS pct_violated_rows, \r\n  denominator.num_rows as num_denominator_rows\r\nFROM\r\n(\r\n\tSELECT COUNT_BIG(violated_rows.violating_field) AS num_violated_rows\r\n\tFROM\r\n\t(\r\n\t\tSELECT 'DRUG_ERA.drug_era_end_date' AS violating_field, cdmTable.* \r\n\t\t  FROM cdm_ibm_mdcd_v993.dbo.DRUG_ERA cdmTable\r\n\t\t  \r\n\t\t WHERE cdmTable.drug_era_end_date IS NULL\r\n\t) violated_rows\r\n) violated_row_count,\r\n( \r\n\tSELECT COUNT_BIG(*) AS num_rows\r\n\tFROM cdm_ibm_mdcd_v993.dbo.DRUG_ERA cdmTable\r\n\t\r\n) denominator\r\n;","CHECK_NAME":"isRequired","CHECK_LEVEL":"FIELD","CHECK_DESCRIPTION":"The number and percent of records with a NULL value in the drug_era_end_date of the DRUG_ERA that is considered not nullable.","CDM_TABLE_NAME":"DRUG_ERA","CDM_FIELD_NAME":"drug_era_end_date","SQL_FILE":"field_is_not_nullable.sql","CATEGORY":"Conformance","SUBCATEGORY":"Relational","CONTEXT":"Validation","checkId":336,"FAILED":0,"THRESHOLD_VALUE":0,"_row":"3.75"},{"NUM_VIOLATED_ROWS":0,"PCT_VIOLATED_ROWS":0,"NUM_DENOMINATOR_ROWS":1056178461,"EXECUTION_TIME":"0.704968 secs","QUERY_TEXT":"\r\n/*********\r\nFIELD_IS_NOT_NULLABLE\r\n\r\nFor each table, check that the fields in which IS_NOT_NULLABLE == TRUE, there are no null values in that field.\r\n\r\nParameters used in this template:\r\ncdmDatabaseSchema = cdm_ibm_mdcd_v993.dbo\r\ncdmTableName = CONDITION_ERA\r\ncdmFieldName = condition_era_id\r\n\r\n**********/\r\n\r\n\r\nSELECT num_violated_rows, CASE WHEN denominator.num_rows = 0 THEN 0 ELSE 1.0*num_violated_rows/denominator.num_rows END  AS pct_violated_rows, \r\n  denominator.num_rows as num_denominator_rows\r\nFROM\r\n(\r\n\tSELECT COUNT_BIG(violated_rows.violating_field) AS num_violated_rows\r\n\tFROM\r\n\t(\r\n\t\tSELECT 'CONDITION_ERA.condition_era_id' AS violating_field, cdmTable.* \r\n\t\t  FROM cdm_ibm_mdcd_v993.dbo.CONDITION_ERA cdmTable\r\n\t\t  \r\n\t\t WHERE cdmTable.condition_era_id IS NULL\r\n\t) violated_rows\r\n) violated_row_count,\r\n( \r\n\tSELECT COUNT_BIG(*) AS num_rows\r\n\tFROM cdm_ibm_mdcd_v993.dbo.CONDITION_ERA cdmTable\r\n\t\r\n) denominator\r\n;","CHECK_NAME":"isRequired","CHECK_LEVEL":"FIELD","CHECK_DESCRIPTION":"The number and percent of records with a NULL value in the condition_era_id of the CONDITION_ERA that is considered not nullable.","CDM_TABLE_NAME":"CONDITION_ERA","CDM_FIELD_NAME":"condition_era_id","SQL_FILE":"field_is_not_nullable.sql","CATEGORY":"Conformance","SUBCATEGORY":"Relational","CONTEXT":"Validation","checkId":337,"FAILED":0,"THRESHOLD_VALUE":0,"_row":"3.76"},{"NUM_VIOLATED_ROWS":0,"PCT_VIOLATED_ROWS":0,"NUM_DENOMINATOR_ROWS":1056178461,"EXECUTION_TIME":"0.996973 secs","QUERY_TEXT":"\r\n/*********\r\nFIELD_IS_NOT_NULLABLE\r\n\r\nFor each table, check that the fields in which IS_NOT_NULLABLE == TRUE, there are no null values in that field.\r\n\r\nParameters used in this template:\r\ncdmDatabaseSchema = cdm_ibm_mdcd_v993.dbo\r\ncdmTableName = CONDITION_ERA\r\ncdmFieldName = person_id\r\n\r\n**********/\r\n\r\n\r\nSELECT num_violated_rows, CASE WHEN denominator.num_rows = 0 THEN 0 ELSE 1.0*num_violated_rows/denominator.num_rows END  AS pct_violated_rows, \r\n  denominator.num_rows as num_denominator_rows\r\nFROM\r\n(\r\n\tSELECT COUNT_BIG(violated_rows.violating_field) AS num_violated_rows\r\n\tFROM\r\n\t(\r\n\t\tSELECT 'CONDITION_ERA.person_id' AS violating_field, cdmTable.* \r\n\t\t  FROM cdm_ibm_mdcd_v993.dbo.CONDITION_ERA cdmTable\r\n\t\t  \r\n\t\t WHERE cdmTable.person_id IS NULL\r\n\t) violated_rows\r\n) violated_row_count,\r\n( \r\n\tSELECT COUNT_BIG(*) AS num_rows\r\n\tFROM cdm_ibm_mdcd_v993.dbo.CONDITION_ERA cdmTable\r\n\t\r\n) denominator\r\n;","CHECK_NAME":"isRequired","CHECK_LEVEL":"FIELD","CHECK_DESCRIPTION":"The number and percent of records with a NULL value in the person_id of the CONDITION_ERA that is considered not nullable.","CDM_TABLE_NAME":"CONDITION_ERA","CDM_FIELD_NAME":"person_id","SQL_FILE":"field_is_not_nullable.sql","CATEGORY":"Conformance","SUBCATEGORY":"Relational","CONTEXT":"Validation","checkId":338,"FAILED":0,"THRESHOLD_VALUE":0,"_row":"3.77"},{"NUM_VIOLATED_ROWS":0,"PCT_VIOLATED_ROWS":0,"NUM_DENOMINATOR_ROWS":1056178461,"EXECUTION_TIME":"1.225979 secs","QUERY_TEXT":"\r\n/*********\r\nFIELD_IS_NOT_NULLABLE\r\n\r\nFor each table, check that the fields in which IS_NOT_NULLABLE == TRUE, there are no null values in that field.\r\n\r\nParameters used in this template:\r\ncdmDatabaseSchema = cdm_ibm_mdcd_v993.dbo\r\ncdmTableName = CONDITION_ERA\r\ncdmFieldName = condition_concept_id\r\n\r\n**********/\r\n\r\n\r\nSELECT num_violated_rows, CASE WHEN denominator.num_rows = 0 THEN 0 ELSE 1.0*num_violated_rows/denominator.num_rows END  AS pct_violated_rows, \r\n  denominator.num_rows as num_denominator_rows\r\nFROM\r\n(\r\n\tSELECT COUNT_BIG(violated_rows.violating_field) AS num_violated_rows\r\n\tFROM\r\n\t(\r\n\t\tSELECT 'CONDITION_ERA.condition_concept_id' AS violating_field, cdmTable.* \r\n\t\t  FROM cdm_ibm_mdcd_v993.dbo.CONDITION_ERA cdmTable\r\n\t\t  \r\n\t\t WHERE cdmTable.condition_concept_id IS NULL\r\n\t) violated_rows\r\n) violated_row_count,\r\n( \r\n\tSELECT COUNT_BIG(*) AS num_rows\r\n\tFROM cdm_ibm_mdcd_v993.dbo.CONDITION_ERA cdmTable\r\n\t\r\n) denominator\r\n;","CHECK_NAME":"isRequired","CHECK_LEVEL":"FIELD","CHECK_DESCRIPTION":"The number and percent of records with a NULL value in the condition_concept_id of the CONDITION_ERA that is considered not nullable.","CDM_TABLE_NAME":"CONDITION_ERA","CDM_FIELD_NAME":"condition_concept_id","SQL_FILE":"field_is_not_nullable.sql","CATEGORY":"Conformance","SUBCATEGORY":"Relational","CONTEXT":"Validation","checkId":339,"FAILED":0,"THRESHOLD_VALUE":0,"_row":"3.78"},{"NUM_VIOLATED_ROWS":0,"PCT_VIOLATED_ROWS":0,"NUM_DENOMINATOR_ROWS":1056178461,"EXECUTION_TIME":"0.546981 secs","QUERY_TEXT":"\r\n/*********\r\nFIELD_IS_NOT_NULLABLE\r\n\r\nFor each table, check that the fields in which IS_NOT_NULLABLE == TRUE, there are no null values in that field.\r\n\r\nParameters used in this template:\r\ncdmDatabaseSchema = cdm_ibm_mdcd_v993.dbo\r\ncdmTableName = CONDITION_ERA\r\ncdmFieldName = condition_era_start_date\r\n\r\n**********/\r\n\r\n\r\nSELECT num_violated_rows, CASE WHEN denominator.num_rows = 0 THEN 0 ELSE 1.0*num_violated_rows/denominator.num_rows END  AS pct_violated_rows, \r\n  denominator.num_rows as num_denominator_rows\r\nFROM\r\n(\r\n\tSELECT COUNT_BIG(violated_rows.violating_field) AS num_violated_rows\r\n\tFROM\r\n\t(\r\n\t\tSELECT 'CONDITION_ERA.condition_era_start_date' AS violating_field, cdmTable.* \r\n\t\t  FROM cdm_ibm_mdcd_v993.dbo.CONDITION_ERA cdmTable\r\n\t\t  \r\n\t\t WHERE cdmTable.condition_era_start_date IS NULL\r\n\t) violated_rows\r\n) violated_row_count,\r\n( \r\n\tSELECT COUNT_BIG(*) AS num_rows\r\n\tFROM cdm_ibm_mdcd_v993.dbo.CONDITION_ERA cdmTable\r\n\t\r\n) denominator\r\n;","CHECK_NAME":"isRequired","CHECK_LEVEL":"FIELD","CHECK_DESCRIPTION":"The number and percent of records with a NULL value in the condition_era_start_date of the CONDITION_ERA that is considered not nullable.","CDM_TABLE_NAME":"CONDITION_ERA","CDM_FIELD_NAME":"condition_era_start_date","SQL_FILE":"field_is_not_nullable.sql","CATEGORY":"Conformance","SUBCATEGORY":"Relational","CONTEXT":"Validation","checkId":340,"FAILED":0,"THRESHOLD_VALUE":0,"_row":"3.79"},{"NUM_VIOLATED_ROWS":0,"PCT_VIOLATED_ROWS":0,"NUM_DENOMINATOR_ROWS":1056178461,"EXECUTION_TIME":"0.813949 secs","QUERY_TEXT":"\r\n/*********\r\nFIELD_IS_NOT_NULLABLE\r\n\r\nFor each table, check that the fields in which IS_NOT_NULLABLE == TRUE, there are no null values in that field.\r\n\r\nParameters used in this template:\r\ncdmDatabaseSchema = cdm_ibm_mdcd_v993.dbo\r\ncdmTableName = CONDITION_ERA\r\ncdmFieldName = condition_era_end_date\r\n\r\n**********/\r\n\r\n\r\nSELECT num_violated_rows, CASE WHEN denominator.num_rows = 0 THEN 0 ELSE 1.0*num_violated_rows/denominator.num_rows END  AS pct_violated_rows, \r\n  denominator.num_rows as num_denominator_rows\r\nFROM\r\n(\r\n\tSELECT COUNT_BIG(violated_rows.violating_field) AS num_violated_rows\r\n\tFROM\r\n\t(\r\n\t\tSELECT 'CONDITION_ERA.condition_era_end_date' AS violating_field, cdmTable.* \r\n\t\t  FROM cdm_ibm_mdcd_v993.dbo.CONDITION_ERA cdmTable\r\n\t\t  \r\n\t\t WHERE cdmTable.condition_era_end_date IS NULL\r\n\t) violated_rows\r\n) violated_row_count,\r\n( \r\n\tSELECT COUNT_BIG(*) AS num_rows\r\n\tFROM cdm_ibm_mdcd_v993.dbo.CONDITION_ERA cdmTable\r\n\t\r\n) denominator\r\n;","CHECK_NAME":"isRequired","CHECK_LEVEL":"FIELD","CHECK_DESCRIPTION":"The number and percent of records with a NULL value in the condition_era_end_date of the CONDITION_ERA that is considered not nullable.","CDM_TABLE_NAME":"CONDITION_ERA","CDM_FIELD_NAME":"condition_era_end_date","SQL_FILE":"field_is_not_nullable.sql","CATEGORY":"Conformance","SUBCATEGORY":"Relational","CONTEXT":"Validation","checkId":341,"FAILED":0,"THRESHOLD_VALUE":0,"_row":"3.80"},{"NUM_VIOLATED_ROWS":0,"PCT_VIOLATED_ROWS":0,"NUM_DENOMINATOR_ROWS":28095636,"EXECUTION_TIME":"2.957918 secs","QUERY_TEXT":"\r\n/*********\r\nFIELD_CDM_DATATYPE\r\n\r\nAt a minimum, for each field that is supposed to be an integer, verify it is an integer\r\n\r\nParameters used in this template:\r\ncdmDatabaseSchema = cdm_ibm_mdcd_v993.dbo\r\ncdmTableName = PERSON\r\ncdmFieldName = person_id\r\n**********/\r\n\r\n\r\nSELECT num_violated_rows, CASE WHEN denominator.num_rows = 0 THEN 0 ELSE 1.0*num_violated_rows/denominator.num_rows END  AS pct_violated_rows, \r\n  denominator.num_rows as num_denominator_rows\r\nFROM\r\n(\r\n\tSELECT COUNT_BIG(violated_rows.violating_field) AS num_violated_rows\r\n\tFROM\r\n\t(\r\n\t\tSELECT 'PERSON.person_id' AS violating_field, cdmTable.* \r\n\t\t  FROM cdm_ibm_mdcd_v993.dbo.PERSON cdmTable\r\n\t\t WHERE ISNUMERIC(abs(cdmTable.person_id)) = 0 AND cdmTable.person_id IS NOT NULL\r\n\t) violated_rows\r\n) violated_row_count,\r\n( \r\n\tSELECT COUNT_BIG(*) AS num_rows\r\n\tFROM cdm_ibm_mdcd_v993.dbo.PERSON\r\n) denominator\r\n;","CHECK_NAME":"cdmDatatype","CHECK_LEVEL":"FIELD","CHECK_DESCRIPTION":"A yes or no value indicating if the person_id in the PERSON is the expected data type based on the specification.","CDM_TABLE_NAME":"PERSON","CDM_FIELD_NAME":"person_id","SQL_FILE":"field_cdm_datatype.sql","CATEGORY":"Conformance","SUBCATEGORY":"Value","CONTEXT":"Verification","checkId":342,"FAILED":0,"THRESHOLD_VALUE":0,"_row":"4.1"},{"NUM_VIOLATED_ROWS":0,"PCT_VIOLATED_ROWS":0,"NUM_DENOMINATOR_ROWS":28095636,"EXECUTION_TIME":"1.278972 secs","QUERY_TEXT":"\r\n/*********\r\nFIELD_CDM_DATATYPE\r\n\r\nAt a minimum, for each field that is supposed to be an integer, verify it is an integer\r\n\r\nParameters used in this template:\r\ncdmDatabaseSchema = cdm_ibm_mdcd_v993.dbo\r\ncdmTableName = PERSON\r\ncdmFieldName = gender_concept_id\r\n**********/\r\n\r\n\r\nSELECT num_violated_rows, CASE WHEN denominator.num_rows = 0 THEN 0 ELSE 1.0*num_violated_rows/denominator.num_rows END  AS pct_violated_rows, \r\n  denominator.num_rows as num_denominator_rows\r\nFROM\r\n(\r\n\tSELECT COUNT_BIG(violated_rows.violating_field) AS num_violated_rows\r\n\tFROM\r\n\t(\r\n\t\tSELECT 'PERSON.gender_concept_id' AS violating_field, cdmTable.* \r\n\t\t  FROM cdm_ibm_mdcd_v993.dbo.PERSON cdmTable\r\n\t\t WHERE ISNUMERIC(abs(cdmTable.gender_concept_id)) = 0 AND cdmTable.gender_concept_id IS NOT NULL\r\n\t) violated_rows\r\n) violated_row_count,\r\n( \r\n\tSELECT COUNT_BIG(*) AS num_rows\r\n\tFROM cdm_ibm_mdcd_v993.dbo.PERSON\r\n) denominator\r\n;","CHECK_NAME":"cdmDatatype","CHECK_LEVEL":"FIELD","CHECK_DESCRIPTION":"A yes or no value indicating if the gender_concept_id in the PERSON is the expected data type based on the specification.","CDM_TABLE_NAME":"PERSON","CDM_FIELD_NAME":"gender_concept_id","SQL_FILE":"field_cdm_datatype.sql","CATEGORY":"Conformance","SUBCATEGORY":"Value","CONTEXT":"Verification","checkId":343,"FAILED":0,"THRESHOLD_VALUE":0,"_row":"4.2"},{"NUM_VIOLATED_ROWS":0,"PCT_VIOLATED_ROWS":0,"NUM_DENOMINATOR_ROWS":28095636,"EXECUTION_TIME":"1.161966 secs","QUERY_TEXT":"\r\n/*********\r\nFIELD_CDM_DATATYPE\r\n\r\nAt a minimum, for each field that is supposed to be an integer, verify it is an integer\r\n\r\nParameters used in this template:\r\ncdmDatabaseSchema = cdm_ibm_mdcd_v993.dbo\r\ncdmTableName = PERSON\r\ncdmFieldName = year_of_birth\r\n**********/\r\n\r\n\r\nSELECT num_violated_rows, CASE WHEN denominator.num_rows = 0 THEN 0 ELSE 1.0*num_violated_rows/denominator.num_rows END  AS pct_violated_rows, \r\n  denominator.num_rows as num_denominator_rows\r\nFROM\r\n(\r\n\tSELECT COUNT_BIG(violated_rows.violating_field) AS num_violated_rows\r\n\tFROM\r\n\t(\r\n\t\tSELECT 'PERSON.year_of_birth' AS violating_field, cdmTable.* \r\n\t\t  FROM cdm_ibm_mdcd_v993.dbo.PERSON cdmTable\r\n\t\t WHERE ISNUMERIC(abs(cdmTable.year_of_birth)) = 0 AND cdmTable.year_of_birth IS NOT NULL\r\n\t) violated_rows\r\n) violated_row_count,\r\n( \r\n\tSELECT COUNT_BIG(*) AS num_rows\r\n\tFROM cdm_ibm_mdcd_v993.dbo.PERSON\r\n) denominator\r\n;","CHECK_NAME":"cdmDatatype","CHECK_LEVEL":"FIELD","CHECK_DESCRIPTION":"A yes or no value indicating if the year_of_birth in the PERSON is the expected data type based on the specification.","CDM_TABLE_NAME":"PERSON","CDM_FIELD_NAME":"year_of_birth","SQL_FILE":"field_cdm_datatype.sql","CATEGORY":"Conformance","SUBCATEGORY":"Value","CONTEXT":"Verification","checkId":344,"FAILED":0,"THRESHOLD_VALUE":0,"_row":"4.3"},{"NUM_VIOLATED_ROWS":0,"PCT_VIOLATED_ROWS":0,"NUM_DENOMINATOR_ROWS":28095636,"EXECUTION_TIME":"4.664870 secs","QUERY_TEXT":"\r\n/*********\r\nFIELD_CDM_DATATYPE\r\n\r\nAt a minimum, for each field that is supposed to be an integer, verify it is an integer\r\n\r\nParameters used in this template:\r\ncdmDatabaseSchema = cdm_ibm_mdcd_v993.dbo\r\ncdmTableName = PERSON\r\ncdmFieldName = month_of_birth\r\n**********/\r\n\r\n\r\nSELECT num_violated_rows, CASE WHEN denominator.num_rows = 0 THEN 0 ELSE 1.0*num_violated_rows/denominator.num_rows END  AS pct_violated_rows, \r\n  denominator.num_rows as num_denominator_rows\r\nFROM\r\n(\r\n\tSELECT COUNT_BIG(violated_rows.violating_field) AS num_violated_rows\r\n\tFROM\r\n\t(\r\n\t\tSELECT 'PERSON.month_of_birth' AS violating_field, cdmTable.* \r\n\t\t  FROM cdm_ibm_mdcd_v993.dbo.PERSON cdmTable\r\n\t\t WHERE ISNUMERIC(abs(cdmTable.month_of_birth)) = 0 AND cdmTable.month_of_birth IS NOT NULL\r\n\t) violated_rows\r\n) violated_row_count,\r\n( \r\n\tSELECT COUNT_BIG(*) AS num_rows\r\n\tFROM cdm_ibm_mdcd_v993.dbo.PERSON\r\n) denominator\r\n;","CHECK_NAME":"cdmDatatype","CHECK_LEVEL":"FIELD","CHECK_DESCRIPTION":"A yes or no value indicating if the month_of_birth in the PERSON is the expected data type based on the specification.","CDM_TABLE_NAME":"PERSON","CDM_FIELD_NAME":"month_of_birth","SQL_FILE":"field_cdm_datatype.sql","CATEGORY":"Conformance","SUBCATEGORY":"Value","CONTEXT":"Verification","checkId":345,"FAILED":0,"THRESHOLD_VALUE":0,"_row":"4.4"},{"NUM_VIOLATED_ROWS":0,"PCT_VIOLATED_ROWS":0,"NUM_DENOMINATOR_ROWS":28095636,"EXECUTION_TIME":"7.926764 secs","QUERY_TEXT":"\r\n/*********\r\nFIELD_CDM_DATATYPE\r\n\r\nAt a minimum, for each field that is supposed to be an integer, verify it is an integer\r\n\r\nParameters used in this template:\r\ncdmDatabaseSchema = cdm_ibm_mdcd_v993.dbo\r\ncdmTableName = PERSON\r\ncdmFieldName = day_of_birth\r\n**********/\r\n\r\n\r\nSELECT num_violated_rows, CASE WHEN denominator.num_rows = 0 THEN 0 ELSE 1.0*num_violated_rows/denominator.num_rows END  AS pct_violated_rows, \r\n  denominator.num_rows as num_denominator_rows\r\nFROM\r\n(\r\n\tSELECT COUNT_BIG(violated_rows.violating_field) AS num_violated_rows\r\n\tFROM\r\n\t(\r\n\t\tSELECT 'PERSON.day_of_birth' AS violating_field, cdmTable.* \r\n\t\t  FROM cdm_ibm_mdcd_v993.dbo.PERSON cdmTable\r\n\t\t WHERE ISNUMERIC(abs(cdmTable.day_of_birth)) = 0 AND cdmTable.day_of_birth IS NOT NULL\r\n\t) violated_rows\r\n) violated_row_count,\r\n( \r\n\tSELECT COUNT_BIG(*) AS num_rows\r\n\tFROM cdm_ibm_mdcd_v993.dbo.PERSON\r\n) denominator\r\n;","CHECK_NAME":"cdmDatatype","CHECK_LEVEL":"FIELD","CHECK_DESCRIPTION":"A yes or no value indicating if the day_of_birth in the PERSON is the expected data type based on the specification.","CDM_TABLE_NAME":"PERSON","CDM_FIELD_NAME":"day_of_birth","SQL_FILE":"field_cdm_datatype.sql","CATEGORY":"Conformance","SUBCATEGORY":"Value","CONTEXT":"Verification","checkId":346,"FAILED":0,"THRESHOLD_VALUE":0,"_row":"4.5"},{"NUM_VIOLATED_ROWS":0,"PCT_VIOLATED_ROWS":0,"NUM_DENOMINATOR_ROWS":28095636,"EXECUTION_TIME":"2.403934 secs","QUERY_TEXT":"\r\n/*********\r\nFIELD_CDM_DATATYPE\r\n\r\nAt a minimum, for each field that is supposed to be an integer, verify it is an integer\r\n\r\nParameters used in this template:\r\ncdmDatabaseSchema = cdm_ibm_mdcd_v993.dbo\r\ncdmTableName = PERSON\r\ncdmFieldName = race_concept_id\r\n**********/\r\n\r\n\r\nSELECT num_violated_rows, CASE WHEN denominator.num_rows = 0 THEN 0 ELSE 1.0*num_violated_rows/denominator.num_rows END  AS pct_violated_rows, \r\n  denominator.num_rows as num_denominator_rows\r\nFROM\r\n(\r\n\tSELECT COUNT_BIG(violated_rows.violating_field) AS num_violated_rows\r\n\tFROM\r\n\t(\r\n\t\tSELECT 'PERSON.race_concept_id' AS violating_field, cdmTable.* \r\n\t\t  FROM cdm_ibm_mdcd_v993.dbo.PERSON cdmTable\r\n\t\t WHERE ISNUMERIC(abs(cdmTable.race_concept_id)) = 0 AND cdmTable.race_concept_id IS NOT NULL\r\n\t) violated_rows\r\n) violated_row_count,\r\n( \r\n\tSELECT COUNT_BIG(*) AS num_rows\r\n\tFROM cdm_ibm_mdcd_v993.dbo.PERSON\r\n) denominator\r\n;","CHECK_NAME":"cdmDatatype","CHECK_LEVEL":"FIELD","CHECK_DESCRIPTION":"A yes or no value indicating if the race_concept_id in the PERSON is the expected data type based on the specification.","CDM_TABLE_NAME":"PERSON","CDM_FIELD_NAME":"race_concept_id","SQL_FILE":"field_cdm_datatype.sql","CATEGORY":"Conformance","SUBCATEGORY":"Value","CONTEXT":"Verification","checkId":347,"FAILED":0,"THRESHOLD_VALUE":0,"_row":"4.6"},{"NUM_VIOLATED_ROWS":0,"PCT_VIOLATED_ROWS":0,"NUM_DENOMINATOR_ROWS":28095636,"EXECUTION_TIME":"1.789963 secs","QUERY_TEXT":"\r\n/*********\r\nFIELD_CDM_DATATYPE\r\n\r\nAt a minimum, for each field that is supposed to be an integer, verify it is an integer\r\n\r\nParameters used in this template:\r\ncdmDatabaseSchema = cdm_ibm_mdcd_v993.dbo\r\ncdmTableName = PERSON\r\ncdmFieldName = ethnicity_concept_id\r\n**********/\r\n\r\n\r\nSELECT num_violated_rows, CASE WHEN denominator.num_rows = 0 THEN 0 ELSE 1.0*num_violated_rows/denominator.num_rows END  AS pct_violated_rows, \r\n  denominator.num_rows as num_denominator_rows\r\nFROM\r\n(\r\n\tSELECT COUNT_BIG(violated_rows.violating_field) AS num_violated_rows\r\n\tFROM\r\n\t(\r\n\t\tSELECT 'PERSON.ethnicity_concept_id' AS violating_field, cdmTable.* \r\n\t\t  FROM cdm_ibm_mdcd_v993.dbo.PERSON cdmTable\r\n\t\t WHERE ISNUMERIC(abs(cdmTable.ethnicity_concept_id)) = 0 AND cdmTable.ethnicity_concept_id IS NOT NULL\r\n\t) violated_rows\r\n) violated_row_count,\r\n( \r\n\tSELECT COUNT_BIG(*) AS num_rows\r\n\tFROM cdm_ibm_mdcd_v993.dbo.PERSON\r\n) denominator\r\n;","CHECK_NAME":"cdmDatatype","CHECK_LEVEL":"FIELD","CHECK_DESCRIPTION":"A yes or no value indicating if the ethnicity_concept_id in the PERSON is the expected data type based on the specification.","CDM_TABLE_NAME":"PERSON","CDM_FIELD_NAME":"ethnicity_concept_id","SQL_FILE":"field_cdm_datatype.sql","CATEGORY":"Conformance","SUBCATEGORY":"Value","CONTEXT":"Verification","checkId":348,"FAILED":0,"THRESHOLD_VALUE":0,"_row":"4.7"},{"NUM_VIOLATED_ROWS":0,"PCT_VIOLATED_ROWS":0,"NUM_DENOMINATOR_ROWS":28095636,"EXECUTION_TIME":"10.339714 secs","QUERY_TEXT":"\r\n/*********\r\nFIELD_CDM_DATATYPE\r\n\r\nAt a minimum, for each field that is supposed to be an integer, verify it is an integer\r\n\r\nParameters used in this template:\r\ncdmDatabaseSchema = cdm_ibm_mdcd_v993.dbo\r\ncdmTableName = PERSON\r\ncdmFieldName = location_id\r\n**********/\r\n\r\n\r\nSELECT num_violated_rows, CASE WHEN denominator.num_rows = 0 THEN 0 ELSE 1.0*num_violated_rows/denominator.num_rows END  AS pct_violated_rows, \r\n  denominator.num_rows as num_denominator_rows\r\nFROM\r\n(\r\n\tSELECT COUNT_BIG(violated_rows.violating_field) AS num_violated_rows\r\n\tFROM\r\n\t(\r\n\t\tSELECT 'PERSON.location_id' AS violating_field, cdmTable.* \r\n\t\t  FROM cdm_ibm_mdcd_v993.dbo.PERSON cdmTable\r\n\t\t WHERE ISNUMERIC(abs(cdmTable.location_id)) = 0 AND cdmTable.location_id IS NOT NULL\r\n\t) violated_rows\r\n) violated_row_count,\r\n( \r\n\tSELECT COUNT_BIG(*) AS num_rows\r\n\tFROM cdm_ibm_mdcd_v993.dbo.PERSON\r\n) denominator\r\n;","CHECK_NAME":"cdmDatatype","CHECK_LEVEL":"FIELD","CHECK_DESCRIPTION":"A yes or no value indicating if the location_id in the PERSON is the expected data type based on the specification.","CDM_TABLE_NAME":"PERSON","CDM_FIELD_NAME":"location_id","SQL_FILE":"field_cdm_datatype.sql","CATEGORY":"Conformance","SUBCATEGORY":"Value","CONTEXT":"Verification","checkId":349,"FAILED":0,"THRESHOLD_VALUE":0,"_row":"4.8"},{"NUM_VIOLATED_ROWS":0,"PCT_VIOLATED_ROWS":0,"NUM_DENOMINATOR_ROWS":28095636,"EXECUTION_TIME":"8.367760 secs","QUERY_TEXT":"\r\n/*********\r\nFIELD_CDM_DATATYPE\r\n\r\nAt a minimum, for each field that is supposed to be an integer, verify it is an integer\r\n\r\nParameters used in this template:\r\ncdmDatabaseSchema = cdm_ibm_mdcd_v993.dbo\r\ncdmTableName = PERSON\r\ncdmFieldName = provider_id\r\n**********/\r\n\r\n\r\nSELECT num_violated_rows, CASE WHEN denominator.num_rows = 0 THEN 0 ELSE 1.0*num_violated_rows/denominator.num_rows END  AS pct_violated_rows, \r\n  denominator.num_rows as num_denominator_rows\r\nFROM\r\n(\r\n\tSELECT COUNT_BIG(violated_rows.violating_field) AS num_violated_rows\r\n\tFROM\r\n\t(\r\n\t\tSELECT 'PERSON.provider_id' AS violating_field, cdmTable.* \r\n\t\t  FROM cdm_ibm_mdcd_v993.dbo.PERSON cdmTable\r\n\t\t WHERE ISNUMERIC(abs(cdmTable.provider_id)) = 0 AND cdmTable.provider_id IS NOT NULL\r\n\t) violated_rows\r\n) violated_row_count,\r\n( \r\n\tSELECT COUNT_BIG(*) AS num_rows\r\n\tFROM cdm_ibm_mdcd_v993.dbo.PERSON\r\n) denominator\r\n;","CHECK_NAME":"cdmDatatype","CHECK_LEVEL":"FIELD","CHECK_DESCRIPTION":"A yes or no value indicating if the provider_id in the PERSON is the expected data type based on the specification.","CDM_TABLE_NAME":"PERSON","CDM_FIELD_NAME":"provider_id","SQL_FILE":"field_cdm_datatype.sql","CATEGORY":"Conformance","SUBCATEGORY":"Value","CONTEXT":"Verification","checkId":350,"FAILED":0,"THRESHOLD_VALUE":0,"_row":"4.9"},{"NUM_VIOLATED_ROWS":0,"PCT_VIOLATED_ROWS":0,"NUM_DENOMINATOR_ROWS":28095636,"EXECUTION_TIME":"7.714803 secs","QUERY_TEXT":"\r\n/*********\r\nFIELD_CDM_DATATYPE\r\n\r\nAt a minimum, for each field that is supposed to be an integer, verify it is an integer\r\n\r\nParameters used in this template:\r\ncdmDatabaseSchema = cdm_ibm_mdcd_v993.dbo\r\ncdmTableName = PERSON\r\ncdmFieldName = care_site_id\r\n**********/\r\n\r\n\r\nSELECT num_violated_rows, CASE WHEN denominator.num_rows = 0 THEN 0 ELSE 1.0*num_violated_rows/denominator.num_rows END  AS pct_violated_rows, \r\n  denominator.num_rows as num_denominator_rows\r\nFROM\r\n(\r\n\tSELECT COUNT_BIG(violated_rows.violating_field) AS num_violated_rows\r\n\tFROM\r\n\t(\r\n\t\tSELECT 'PERSON.care_site_id' AS violating_field, cdmTable.* \r\n\t\t  FROM cdm_ibm_mdcd_v993.dbo.PERSON cdmTable\r\n\t\t WHERE ISNUMERIC(abs(cdmTable.care_site_id)) = 0 AND cdmTable.care_site_id IS NOT NULL\r\n\t) violated_rows\r\n) violated_row_count,\r\n( \r\n\tSELECT COUNT_BIG(*) AS num_rows\r\n\tFROM cdm_ibm_mdcd_v993.dbo.PERSON\r\n) denominator\r\n;","CHECK_NAME":"cdmDatatype","CHECK_LEVEL":"FIELD","CHECK_DESCRIPTION":"A yes or no value indicating if the care_site_id in the PERSON is the expected data type based on the specification.","CDM_TABLE_NAME":"PERSON","CDM_FIELD_NAME":"care_site_id","SQL_FILE":"field_cdm_datatype.sql","CATEGORY":"Conformance","SUBCATEGORY":"Value","CONTEXT":"Verification","checkId":351,"FAILED":0,"THRESHOLD_VALUE":0,"_row":"4.10"},{"NUM_VIOLATED_ROWS":0,"PCT_VIOLATED_ROWS":0,"NUM_DENOMINATOR_ROWS":39805930,"EXECUTION_TIME":"2.113941 secs","QUERY_TEXT":"\r\n/*********\r\nFIELD_CDM_DATATYPE\r\n\r\nAt a minimum, for each field that is supposed to be an integer, verify it is an integer\r\n\r\nParameters used in this template:\r\ncdmDatabaseSchema = cdm_ibm_mdcd_v993.dbo\r\ncdmTableName = OBSERVATION_PERIOD\r\ncdmFieldName = observation_period_id\r\n**********/\r\n\r\n\r\nSELECT num_violated_rows, CASE WHEN denominator.num_rows = 0 THEN 0 ELSE 1.0*num_violated_rows/denominator.num_rows END  AS pct_violated_rows, \r\n  denominator.num_rows as num_denominator_rows\r\nFROM\r\n(\r\n\tSELECT COUNT_BIG(violated_rows.violating_field) AS num_violated_rows\r\n\tFROM\r\n\t(\r\n\t\tSELECT 'OBSERVATION_PERIOD.observation_period_id' AS violating_field, cdmTable.* \r\n\t\t  FROM cdm_ibm_mdcd_v993.dbo.OBSERVATION_PERIOD cdmTable\r\n\t\t WHERE ISNUMERIC(abs(cdmTable.observation_period_id)) = 0 AND cdmTable.observation_period_id IS NOT NULL\r\n\t) violated_rows\r\n) violated_row_count,\r\n( \r\n\tSELECT COUNT_BIG(*) AS num_rows\r\n\tFROM cdm_ibm_mdcd_v993.dbo.OBSERVATION_PERIOD\r\n) denominator\r\n;","CHECK_NAME":"cdmDatatype","CHECK_LEVEL":"FIELD","CHECK_DESCRIPTION":"A yes or no value indicating if the observation_period_id in the OBSERVATION_PERIOD is the expected data type based on the specification.","CDM_TABLE_NAME":"OBSERVATION_PERIOD","CDM_FIELD_NAME":"observation_period_id","SQL_FILE":"field_cdm_datatype.sql","CATEGORY":"Conformance","SUBCATEGORY":"Value","CONTEXT":"Verification","checkId":352,"FAILED":0,"THRESHOLD_VALUE":0,"_row":"4.11"},{"NUM_VIOLATED_ROWS":0,"PCT_VIOLATED_ROWS":0,"NUM_DENOMINATOR_ROWS":39805930,"EXECUTION_TIME":"1.749916 secs","QUERY_TEXT":"\r\n/*********\r\nFIELD_CDM_DATATYPE\r\n\r\nAt a minimum, for each field that is supposed to be an integer, verify it is an integer\r\n\r\nParameters used in this template:\r\ncdmDatabaseSchema = cdm_ibm_mdcd_v993.dbo\r\ncdmTableName = OBSERVATION_PERIOD\r\ncdmFieldName = person_id\r\n**********/\r\n\r\n\r\nSELECT num_violated_rows, CASE WHEN denominator.num_rows = 0 THEN 0 ELSE 1.0*num_violated_rows/denominator.num_rows END  AS pct_violated_rows, \r\n  denominator.num_rows as num_denominator_rows\r\nFROM\r\n(\r\n\tSELECT COUNT_BIG(violated_rows.violating_field) AS num_violated_rows\r\n\tFROM\r\n\t(\r\n\t\tSELECT 'OBSERVATION_PERIOD.person_id' AS violating_field, cdmTable.* \r\n\t\t  FROM cdm_ibm_mdcd_v993.dbo.OBSERVATION_PERIOD cdmTable\r\n\t\t WHERE ISNUMERIC(abs(cdmTable.person_id)) = 0 AND cdmTable.person_id IS NOT NULL\r\n\t) violated_rows\r\n) violated_row_count,\r\n( \r\n\tSELECT COUNT_BIG(*) AS num_rows\r\n\tFROM cdm_ibm_mdcd_v993.dbo.OBSERVATION_PERIOD\r\n) denominator\r\n;","CHECK_NAME":"cdmDatatype","CHECK_LEVEL":"FIELD","CHECK_DESCRIPTION":"A yes or no value indicating if the person_id in the OBSERVATION_PERIOD is the expected data type based on the specification.","CDM_TABLE_NAME":"OBSERVATION_PERIOD","CDM_FIELD_NAME":"person_id","SQL_FILE":"field_cdm_datatype.sql","CATEGORY":"Conformance","SUBCATEGORY":"Value","CONTEXT":"Verification","checkId":353,"FAILED":0,"THRESHOLD_VALUE":0,"_row":"4.12"},{"NUM_VIOLATED_ROWS":0,"PCT_VIOLATED_ROWS":0,"NUM_DENOMINATOR_ROWS":1680542588,"EXECUTION_TIME":"17.031550 secs","QUERY_TEXT":"\r\n/*********\r\nFIELD_CDM_DATATYPE\r\n\r\nAt a minimum, for each field that is supposed to be an integer, verify it is an integer\r\n\r\nParameters used in this template:\r\ncdmDatabaseSchema = cdm_ibm_mdcd_v993.dbo\r\ncdmTableName = VISIT_OCCURRENCE\r\ncdmFieldName = visit_occurrence_id\r\n**********/\r\n\r\n\r\nSELECT num_violated_rows, CASE WHEN denominator.num_rows = 0 THEN 0 ELSE 1.0*num_violated_rows/denominator.num_rows END  AS pct_violated_rows, \r\n  denominator.num_rows as num_denominator_rows\r\nFROM\r\n(\r\n\tSELECT COUNT_BIG(violated_rows.violating_field) AS num_violated_rows\r\n\tFROM\r\n\t(\r\n\t\tSELECT 'VISIT_OCCURRENCE.visit_occurrence_id' AS violating_field, cdmTable.* \r\n\t\t  FROM cdm_ibm_mdcd_v993.dbo.VISIT_OCCURRENCE cdmTable\r\n\t\t WHERE ISNUMERIC(abs(cdmTable.visit_occurrence_id)) = 0 AND cdmTable.visit_occurrence_id IS NOT NULL\r\n\t) violated_rows\r\n) violated_row_count,\r\n( \r\n\tSELECT COUNT_BIG(*) AS num_rows\r\n\tFROM cdm_ibm_mdcd_v993.dbo.VISIT_OCCURRENCE\r\n) denominator\r\n;","CHECK_NAME":"cdmDatatype","CHECK_LEVEL":"FIELD","CHECK_DESCRIPTION":"A yes or no value indicating if the visit_occurrence_id in the VISIT_OCCURRENCE is the expected data type based on the specification.","CDM_TABLE_NAME":"VISIT_OCCURRENCE","CDM_FIELD_NAME":"visit_occurrence_id","SQL_FILE":"field_cdm_datatype.sql","CATEGORY":"Conformance","SUBCATEGORY":"Value","CONTEXT":"Verification","checkId":354,"FAILED":0,"THRESHOLD_VALUE":0,"_row":"4.13"},{"NUM_VIOLATED_ROWS":0,"PCT_VIOLATED_ROWS":0,"NUM_DENOMINATOR_ROWS":1680542588,"EXECUTION_TIME":"10.603749 secs","QUERY_TEXT":"\r\n/*********\r\nFIELD_CDM_DATATYPE\r\n\r\nAt a minimum, for each field that is supposed to be an integer, verify it is an integer\r\n\r\nParameters used in this template:\r\ncdmDatabaseSchema = cdm_ibm_mdcd_v993.dbo\r\ncdmTableName = VISIT_OCCURRENCE\r\ncdmFieldName = person_id\r\n**********/\r\n\r\n\r\nSELECT num_violated_rows, CASE WHEN denominator.num_rows = 0 THEN 0 ELSE 1.0*num_violated_rows/denominator.num_rows END  AS pct_violated_rows, \r\n  denominator.num_rows as num_denominator_rows\r\nFROM\r\n(\r\n\tSELECT COUNT_BIG(violated_rows.violating_field) AS num_violated_rows\r\n\tFROM\r\n\t(\r\n\t\tSELECT 'VISIT_OCCURRENCE.person_id' AS violating_field, cdmTable.* \r\n\t\t  FROM cdm_ibm_mdcd_v993.dbo.VISIT_OCCURRENCE cdmTable\r\n\t\t WHERE ISNUMERIC(abs(cdmTable.person_id)) = 0 AND cdmTable.person_id IS NOT NULL\r\n\t) violated_rows\r\n) violated_row_count,\r\n( \r\n\tSELECT COUNT_BIG(*) AS num_rows\r\n\tFROM cdm_ibm_mdcd_v993.dbo.VISIT_OCCURRENCE\r\n) denominator\r\n;","CHECK_NAME":"cdmDatatype","CHECK_LEVEL":"FIELD","CHECK_DESCRIPTION":"A yes or no value indicating if the person_id in the VISIT_OCCURRENCE is the expected data type based on the specification.","CDM_TABLE_NAME":"VISIT_OCCURRENCE","CDM_FIELD_NAME":"person_id","SQL_FILE":"field_cdm_datatype.sql","CATEGORY":"Conformance","SUBCATEGORY":"Value","CONTEXT":"Verification","checkId":355,"FAILED":0,"THRESHOLD_VALUE":0,"_row":"4.14"},{"NUM_VIOLATED_ROWS":0,"PCT_VIOLATED_ROWS":0,"NUM_DENOMINATOR_ROWS":1680542588,"EXECUTION_TIME":"7.389820 secs","QUERY_TEXT":"\r\n/*********\r\nFIELD_CDM_DATATYPE\r\n\r\nAt a minimum, for each field that is supposed to be an integer, verify it is an integer\r\n\r\nParameters used in this template:\r\ncdmDatabaseSchema = cdm_ibm_mdcd_v993.dbo\r\ncdmTableName = VISIT_OCCURRENCE\r\ncdmFieldName = visit_concept_id\r\n**********/\r\n\r\n\r\nSELECT num_violated_rows, CASE WHEN denominator.num_rows = 0 THEN 0 ELSE 1.0*num_violated_rows/denominator.num_rows END  AS pct_violated_rows, \r\n  denominator.num_rows as num_denominator_rows\r\nFROM\r\n(\r\n\tSELECT COUNT_BIG(violated_rows.violating_field) AS num_violated_rows\r\n\tFROM\r\n\t(\r\n\t\tSELECT 'VISIT_OCCURRENCE.visit_concept_id' AS violating_field, cdmTable.* \r\n\t\t  FROM cdm_ibm_mdcd_v993.dbo.VISIT_OCCURRENCE cdmTable\r\n\t\t WHERE ISNUMERIC(abs(cdmTable.visit_concept_id)) = 0 AND cdmTable.visit_concept_id IS NOT NULL\r\n\t) violated_rows\r\n) violated_row_count,\r\n( \r\n\tSELECT COUNT_BIG(*) AS num_rows\r\n\tFROM cdm_ibm_mdcd_v993.dbo.VISIT_OCCURRENCE\r\n) denominator\r\n;","CHECK_NAME":"cdmDatatype","CHECK_LEVEL":"FIELD","CHECK_DESCRIPTION":"A yes or no value indicating if the visit_concept_id in the VISIT_OCCURRENCE is the expected data type based on the specification.","CDM_TABLE_NAME":"VISIT_OCCURRENCE","CDM_FIELD_NAME":"visit_concept_id","SQL_FILE":"field_cdm_datatype.sql","CATEGORY":"Conformance","SUBCATEGORY":"Value","CONTEXT":"Verification","checkId":356,"FAILED":0,"THRESHOLD_VALUE":0,"_row":"4.15"},{"NUM_VIOLATED_ROWS":0,"PCT_VIOLATED_ROWS":0,"NUM_DENOMINATOR_ROWS":1680542588,"EXECUTION_TIME":"21.460421 secs","QUERY_TEXT":"\r\n/*********\r\nFIELD_CDM_DATATYPE\r\n\r\nAt a minimum, for each field that is supposed to be an integer, verify it is an integer\r\n\r\nParameters used in this template:\r\ncdmDatabaseSchema = cdm_ibm_mdcd_v993.dbo\r\ncdmTableName = VISIT_OCCURRENCE\r\ncdmFieldName = provider_id\r\n**********/\r\n\r\n\r\nSELECT num_violated_rows, CASE WHEN denominator.num_rows = 0 THEN 0 ELSE 1.0*num_violated_rows/denominator.num_rows END  AS pct_violated_rows, \r\n  denominator.num_rows as num_denominator_rows\r\nFROM\r\n(\r\n\tSELECT COUNT_BIG(violated_rows.violating_field) AS num_violated_rows\r\n\tFROM\r\n\t(\r\n\t\tSELECT 'VISIT_OCCURRENCE.provider_id' AS violating_field, cdmTable.* \r\n\t\t  FROM cdm_ibm_mdcd_v993.dbo.VISIT_OCCURRENCE cdmTable\r\n\t\t WHERE ISNUMERIC(abs(cdmTable.provider_id)) = 0 AND cdmTable.provider_id IS NOT NULL\r\n\t) violated_rows\r\n) violated_row_count,\r\n( \r\n\tSELECT COUNT_BIG(*) AS num_rows\r\n\tFROM cdm_ibm_mdcd_v993.dbo.VISIT_OCCURRENCE\r\n) denominator\r\n;","CHECK_NAME":"cdmDatatype","CHECK_LEVEL":"FIELD","CHECK_DESCRIPTION":"A yes or no value indicating if the provider_id in the VISIT_OCCURRENCE is the expected data type based on the specification.","CDM_TABLE_NAME":"VISIT_OCCURRENCE","CDM_FIELD_NAME":"provider_id","SQL_FILE":"field_cdm_datatype.sql","CATEGORY":"Conformance","SUBCATEGORY":"Value","CONTEXT":"Verification","checkId":357,"FAILED":0,"THRESHOLD_VALUE":0,"_row":"4.16"},{"NUM_VIOLATED_ROWS":0,"PCT_VIOLATED_ROWS":0,"NUM_DENOMINATOR_ROWS":1680542588,"EXECUTION_TIME":"3.617896 secs","QUERY_TEXT":"\r\n/*********\r\nFIELD_CDM_DATATYPE\r\n\r\nAt a minimum, for each field that is supposed to be an integer, verify it is an integer\r\n\r\nParameters used in this template:\r\ncdmDatabaseSchema = cdm_ibm_mdcd_v993.dbo\r\ncdmTableName = VISIT_OCCURRENCE\r\ncdmFieldName = care_site_id\r\n**********/\r\n\r\n\r\nSELECT num_violated_rows, CASE WHEN denominator.num_rows = 0 THEN 0 ELSE 1.0*num_violated_rows/denominator.num_rows END  AS pct_violated_rows, \r\n  denominator.num_rows as num_denominator_rows\r\nFROM\r\n(\r\n\tSELECT COUNT_BIG(violated_rows.violating_field) AS num_violated_rows\r\n\tFROM\r\n\t(\r\n\t\tSELECT 'VISIT_OCCURRENCE.care_site_id' AS violating_field, cdmTable.* \r\n\t\t  FROM cdm_ibm_mdcd_v993.dbo.VISIT_OCCURRENCE cdmTable\r\n\t\t WHERE ISNUMERIC(abs(cdmTable.care_site_id)) = 0 AND cdmTable.care_site_id IS NOT NULL\r\n\t) violated_rows\r\n) violated_row_count,\r\n( \r\n\tSELECT COUNT_BIG(*) AS num_rows\r\n\tFROM cdm_ibm_mdcd_v993.dbo.VISIT_OCCURRENCE\r\n) denominator\r\n;","CHECK_NAME":"cdmDatatype","CHECK_LEVEL":"FIELD","CHECK_DESCRIPTION":"A yes or no value indicating if the care_site_id in the VISIT_OCCURRENCE is the expected data type based on the specification.","CDM_TABLE_NAME":"VISIT_OCCURRENCE","CDM_FIELD_NAME":"care_site_id","SQL_FILE":"field_cdm_datatype.sql","CATEGORY":"Conformance","SUBCATEGORY":"Value","CONTEXT":"Verification","checkId":358,"FAILED":0,"THRESHOLD_VALUE":0,"_row":"4.17"},{"NUM_VIOLATED_ROWS":0,"PCT_VIOLATED_ROWS":0,"NUM_DENOMINATOR_ROWS":1680542588,"EXECUTION_TIME":"5.724848 secs","QUERY_TEXT":"\r\n/*********\r\nFIELD_CDM_DATATYPE\r\n\r\nAt a minimum, for each field that is supposed to be an integer, verify it is an integer\r\n\r\nParameters used in this template:\r\ncdmDatabaseSchema = cdm_ibm_mdcd_v993.dbo\r\ncdmTableName = VISIT_OCCURRENCE\r\ncdmFieldName = visit_source_concept_id\r\n**********/\r\n\r\n\r\nSELECT num_violated_rows, CASE WHEN denominator.num_rows = 0 THEN 0 ELSE 1.0*num_violated_rows/denominator.num_rows END  AS pct_violated_rows, \r\n  denominator.num_rows as num_denominator_rows\r\nFROM\r\n(\r\n\tSELECT COUNT_BIG(violated_rows.violating_field) AS num_violated_rows\r\n\tFROM\r\n\t(\r\n\t\tSELECT 'VISIT_OCCURRENCE.visit_source_concept_id' AS violating_field, cdmTable.* \r\n\t\t  FROM cdm_ibm_mdcd_v993.dbo.VISIT_OCCURRENCE cdmTable\r\n\t\t WHERE ISNUMERIC(abs(cdmTable.visit_source_concept_id)) = 0 AND cdmTable.visit_source_concept_id IS NOT NULL\r\n\t) violated_rows\r\n) violated_row_count,\r\n( \r\n\tSELECT COUNT_BIG(*) AS num_rows\r\n\tFROM cdm_ibm_mdcd_v993.dbo.VISIT_OCCURRENCE\r\n) denominator\r\n;","CHECK_NAME":"cdmDatatype","CHECK_LEVEL":"FIELD","CHECK_DESCRIPTION":"A yes or no value indicating if the visit_source_concept_id in the VISIT_OCCURRENCE is the expected data type based on the specification.","CDM_TABLE_NAME":"VISIT_OCCURRENCE","CDM_FIELD_NAME":"visit_source_concept_id","SQL_FILE":"field_cdm_datatype.sql","CATEGORY":"Conformance","SUBCATEGORY":"Value","CONTEXT":"Verification","checkId":359,"FAILED":0,"THRESHOLD_VALUE":0,"_row":"4.18"},{"NUM_VIOLATED_ROWS":0,"PCT_VIOLATED_ROWS":0,"NUM_DENOMINATOR_ROWS":1680542588,"EXECUTION_TIME":"13.189640 secs","QUERY_TEXT":"\r\n/*********\r\nFIELD_CDM_DATATYPE\r\n\r\nAt a minimum, for each field that is supposed to be an integer, verify it is an integer\r\n\r\nParameters used in this template:\r\ncdmDatabaseSchema = cdm_ibm_mdcd_v993.dbo\r\ncdmTableName = VISIT_OCCURRENCE\r\ncdmFieldName = admitting_source_concept_id\r\n**********/\r\n\r\n\r\nSELECT num_violated_rows, CASE WHEN denominator.num_rows = 0 THEN 0 ELSE 1.0*num_violated_rows/denominator.num_rows END  AS pct_violated_rows, \r\n  denominator.num_rows as num_denominator_rows\r\nFROM\r\n(\r\n\tSELECT COUNT_BIG(violated_rows.violating_field) AS num_violated_rows\r\n\tFROM\r\n\t(\r\n\t\tSELECT 'VISIT_OCCURRENCE.admitting_source_concept_id' AS violating_field, cdmTable.* \r\n\t\t  FROM cdm_ibm_mdcd_v993.dbo.VISIT_OCCURRENCE cdmTable\r\n\t\t WHERE ISNUMERIC(abs(cdmTable.admitting_source_concept_id)) = 0 AND cdmTable.admitting_source_concept_id IS NOT NULL\r\n\t) violated_rows\r\n) violated_row_count,\r\n( \r\n\tSELECT COUNT_BIG(*) AS num_rows\r\n\tFROM cdm_ibm_mdcd_v993.dbo.VISIT_OCCURRENCE\r\n) denominator\r\n;","CHECK_NAME":"cdmDatatype","CHECK_LEVEL":"FIELD","CHECK_DESCRIPTION":"A yes or no value indicating if the admitting_source_concept_id in the VISIT_OCCURRENCE is the expected data type based on the specification.","CDM_TABLE_NAME":"VISIT_OCCURRENCE","CDM_FIELD_NAME":"admitting_source_concept_id","SQL_FILE":"field_cdm_datatype.sql","CATEGORY":"Conformance","SUBCATEGORY":"Value","CONTEXT":"Verification","checkId":360,"FAILED":0,"THRESHOLD_VALUE":0,"_row":"4.19"},{"NUM_VIOLATED_ROWS":0,"PCT_VIOLATED_ROWS":0,"NUM_DENOMINATOR_ROWS":1680542588,"EXECUTION_TIME":"12.408669 secs","QUERY_TEXT":"\r\n/*********\r\nFIELD_CDM_DATATYPE\r\n\r\nAt a minimum, for each field that is supposed to be an integer, verify it is an integer\r\n\r\nParameters used in this template:\r\ncdmDatabaseSchema = cdm_ibm_mdcd_v993.dbo\r\ncdmTableName = VISIT_OCCURRENCE\r\ncdmFieldName = discharge_to_concept_id\r\n**********/\r\n\r\n\r\nSELECT num_violated_rows, CASE WHEN denominator.num_rows = 0 THEN 0 ELSE 1.0*num_violated_rows/denominator.num_rows END  AS pct_violated_rows, \r\n  denominator.num_rows as num_denominator_rows\r\nFROM\r\n(\r\n\tSELECT COUNT_BIG(violated_rows.violating_field) AS num_violated_rows\r\n\tFROM\r\n\t(\r\n\t\tSELECT 'VISIT_OCCURRENCE.discharge_to_concept_id' AS violating_field, cdmTable.* \r\n\t\t  FROM cdm_ibm_mdcd_v993.dbo.VISIT_OCCURRENCE cdmTable\r\n\t\t WHERE ISNUMERIC(abs(cdmTable.discharge_to_concept_id)) = 0 AND cdmTable.discharge_to_concept_id IS NOT NULL\r\n\t) violated_rows\r\n) violated_row_count,\r\n( \r\n\tSELECT COUNT_BIG(*) AS num_rows\r\n\tFROM cdm_ibm_mdcd_v993.dbo.VISIT_OCCURRENCE\r\n) denominator\r\n;","CHECK_NAME":"cdmDatatype","CHECK_LEVEL":"FIELD","CHECK_DESCRIPTION":"A yes or no value indicating if the discharge_to_concept_id in the VISIT_OCCURRENCE is the expected data type based on the specification.","CDM_TABLE_NAME":"VISIT_OCCURRENCE","CDM_FIELD_NAME":"discharge_to_concept_id","SQL_FILE":"field_cdm_datatype.sql","CATEGORY":"Conformance","SUBCATEGORY":"Value","CONTEXT":"Verification","checkId":361,"FAILED":0,"THRESHOLD_VALUE":0,"_row":"4.20"},{"NUM_VIOLATED_ROWS":0,"PCT_VIOLATED_ROWS":0,"NUM_DENOMINATOR_ROWS":1680542588,"EXECUTION_TIME":"15.636528 secs","QUERY_TEXT":"\r\n/*********\r\nFIELD_CDM_DATATYPE\r\n\r\nAt a minimum, for each field that is supposed to be an integer, verify it is an integer\r\n\r\nParameters used in this template:\r\ncdmDatabaseSchema = cdm_ibm_mdcd_v993.dbo\r\ncdmTableName = VISIT_OCCURRENCE\r\ncdmFieldName = preceding_visit_occurrence_id\r\n**********/\r\n\r\n\r\nSELECT num_violated_rows, CASE WHEN denominator.num_rows = 0 THEN 0 ELSE 1.0*num_violated_rows/denominator.num_rows END  AS pct_violated_rows, \r\n  denominator.num_rows as num_denominator_rows\r\nFROM\r\n(\r\n\tSELECT COUNT_BIG(violated_rows.violating_field) AS num_violated_rows\r\n\tFROM\r\n\t(\r\n\t\tSELECT 'VISIT_OCCURRENCE.preceding_visit_occurrence_id' AS violating_field, cdmTable.* \r\n\t\t  FROM cdm_ibm_mdcd_v993.dbo.VISIT_OCCURRENCE cdmTable\r\n\t\t WHERE ISNUMERIC(abs(cdmTable.preceding_visit_occurrence_id)) = 0 AND cdmTable.preceding_visit_occurrence_id IS NOT NULL\r\n\t) violated_rows\r\n) violated_row_count,\r\n( \r\n\tSELECT COUNT_BIG(*) AS num_rows\r\n\tFROM cdm_ibm_mdcd_v993.dbo.VISIT_OCCURRENCE\r\n) denominator\r\n;","CHECK_NAME":"cdmDatatype","CHECK_LEVEL":"FIELD","CHECK_DESCRIPTION":"A yes or no value indicating if the preceding_visit_occurrence_id in the VISIT_OCCURRENCE is the expected data type based on the specification.","CDM_TABLE_NAME":"VISIT_OCCURRENCE","CDM_FIELD_NAME":"preceding_visit_occurrence_id","SQL_FILE":"field_cdm_datatype.sql","CATEGORY":"Conformance","SUBCATEGORY":"Value","CONTEXT":"Verification","checkId":362,"FAILED":0,"THRESHOLD_VALUE":0,"_row":"4.21"},{"NUM_VIOLATED_ROWS":0,"PCT_VIOLATED_ROWS":0,"NUM_DENOMINATOR_ROWS":2589059072,"EXECUTION_TIME":"11.121705 secs","QUERY_TEXT":"\r\n/*********\r\nFIELD_CDM_DATATYPE\r\n\r\nAt a minimum, for each field that is supposed to be an integer, verify it is an integer\r\n\r\nParameters used in this template:\r\ncdmDatabaseSchema = cdm_ibm_mdcd_v993.dbo\r\ncdmTableName = CONDITION_OCCURRENCE\r\ncdmFieldName = condition_concept_id\r\n**********/\r\n\r\n\r\nSELECT num_violated_rows, CASE WHEN denominator.num_rows = 0 THEN 0 ELSE 1.0*num_violated_rows/denominator.num_rows END  AS pct_violated_rows, \r\n  denominator.num_rows as num_denominator_rows\r\nFROM\r\n(\r\n\tSELECT COUNT_BIG(violated_rows.violating_field) AS num_violated_rows\r\n\tFROM\r\n\t(\r\n\t\tSELECT 'CONDITION_OCCURRENCE.condition_concept_id' AS violating_field, cdmTable.* \r\n\t\t  FROM cdm_ibm_mdcd_v993.dbo.CONDITION_OCCURRENCE cdmTable\r\n\t\t WHERE ISNUMERIC(abs(cdmTable.condition_concept_id)) = 0 AND cdmTable.condition_concept_id IS NOT NULL\r\n\t) violated_rows\r\n) violated_row_count,\r\n( \r\n\tSELECT COUNT_BIG(*) AS num_rows\r\n\tFROM cdm_ibm_mdcd_v993.dbo.CONDITION_OCCURRENCE\r\n) denominator\r\n;","CHECK_NAME":"cdmDatatype","CHECK_LEVEL":"FIELD","CHECK_DESCRIPTION":"A yes or no value indicating if the condition_concept_id in the CONDITION_OCCURRENCE is the expected data type based on the specification.","CDM_TABLE_NAME":"CONDITION_OCCURRENCE","CDM_FIELD_NAME":"condition_concept_id","SQL_FILE":"field_cdm_datatype.sql","CATEGORY":"Conformance","SUBCATEGORY":"Value","CONTEXT":"Verification","checkId":363,"FAILED":0,"THRESHOLD_VALUE":0,"_row":"4.22"},{"NUM_VIOLATED_ROWS":0,"PCT_VIOLATED_ROWS":0,"NUM_DENOMINATOR_ROWS":2589059072,"EXECUTION_TIME":"18.026520 secs","QUERY_TEXT":"\r\n/*********\r\nFIELD_CDM_DATATYPE\r\n\r\nAt a minimum, for each field that is supposed to be an integer, verify it is an integer\r\n\r\nParameters used in this template:\r\ncdmDatabaseSchema = cdm_ibm_mdcd_v993.dbo\r\ncdmTableName = CONDITION_OCCURRENCE\r\ncdmFieldName = condition_type_concept_id\r\n**********/\r\n\r\n\r\nSELECT num_violated_rows, CASE WHEN denominator.num_rows = 0 THEN 0 ELSE 1.0*num_violated_rows/denominator.num_rows END  AS pct_violated_rows, \r\n  denominator.num_rows as num_denominator_rows\r\nFROM\r\n(\r\n\tSELECT COUNT_BIG(violated_rows.violating_field) AS num_violated_rows\r\n\tFROM\r\n\t(\r\n\t\tSELECT 'CONDITION_OCCURRENCE.condition_type_concept_id' AS violating_field, cdmTable.* \r\n\t\t  FROM cdm_ibm_mdcd_v993.dbo.CONDITION_OCCURRENCE cdmTable\r\n\t\t WHERE ISNUMERIC(abs(cdmTable.condition_type_concept_id)) = 0 AND cdmTable.condition_type_concept_id IS NOT NULL\r\n\t) violated_rows\r\n) violated_row_count,\r\n( \r\n\tSELECT COUNT_BIG(*) AS num_rows\r\n\tFROM cdm_ibm_mdcd_v993.dbo.CONDITION_OCCURRENCE\r\n) denominator\r\n;","CHECK_NAME":"cdmDatatype","CHECK_LEVEL":"FIELD","CHECK_DESCRIPTION":"A yes or no value indicating if the condition_type_concept_id in the CONDITION_OCCURRENCE is the expected data type based on the specification.","CDM_TABLE_NAME":"CONDITION_OCCURRENCE","CDM_FIELD_NAME":"condition_type_concept_id","SQL_FILE":"field_cdm_datatype.sql","CATEGORY":"Conformance","SUBCATEGORY":"Value","CONTEXT":"Verification","checkId":364,"FAILED":0,"THRESHOLD_VALUE":0,"_row":"4.23"},{"NUM_VIOLATED_ROWS":0,"PCT_VIOLATED_ROWS":0,"NUM_DENOMINATOR_ROWS":2589059072,"EXECUTION_TIME":"11.963324 secs","QUERY_TEXT":"\r\n/*********\r\nFIELD_CDM_DATATYPE\r\n\r\nAt a minimum, for each field that is supposed to be an integer, verify it is an integer\r\n\r\nParameters used in this template:\r\ncdmDatabaseSchema = cdm_ibm_mdcd_v993.dbo\r\ncdmTableName = CONDITION_OCCURRENCE\r\ncdmFieldName = condition_status_concept_id\r\n**********/\r\n\r\n\r\nSELECT num_violated_rows, CASE WHEN denominator.num_rows = 0 THEN 0 ELSE 1.0*num_violated_rows/denominator.num_rows END  AS pct_violated_rows, \r\n  denominator.num_rows as num_denominator_rows\r\nFROM\r\n(\r\n\tSELECT COUNT_BIG(violated_rows.violating_field) AS num_violated_rows\r\n\tFROM\r\n\t(\r\n\t\tSELECT 'CONDITION_OCCURRENCE.condition_status_concept_id' AS violating_field, cdmTable.* \r\n\t\t  FROM cdm_ibm_mdcd_v993.dbo.CONDITION_OCCURRENCE cdmTable\r\n\t\t WHERE ISNUMERIC(abs(cdmTable.condition_status_concept_id)) = 0 AND cdmTable.condition_status_concept_id IS NOT NULL\r\n\t) violated_rows\r\n) violated_row_count,\r\n( \r\n\tSELECT COUNT_BIG(*) AS num_rows\r\n\tFROM cdm_ibm_mdcd_v993.dbo.CONDITION_OCCURRENCE\r\n) denominator\r\n;","CHECK_NAME":"cdmDatatype","CHECK_LEVEL":"FIELD","CHECK_DESCRIPTION":"A yes or no value indicating if the condition_status_concept_id in the CONDITION_OCCURRENCE is the expected data type based on the specification.","CDM_TABLE_NAME":"CONDITION_OCCURRENCE","CDM_FIELD_NAME":"condition_status_concept_id","SQL_FILE":"field_cdm_datatype.sql","CATEGORY":"Conformance","SUBCATEGORY":"Value","CONTEXT":"Verification","checkId":365,"FAILED":0,"THRESHOLD_VALUE":0,"_row":"4.24"},{"NUM_VIOLATED_ROWS":0,"PCT_VIOLATED_ROWS":0,"NUM_DENOMINATOR_ROWS":2589059072,"EXECUTION_TIME":"16.257123 secs","QUERY_TEXT":"\r\n/*********\r\nFIELD_CDM_DATATYPE\r\n\r\nAt a minimum, for each field that is supposed to be an integer, verify it is an integer\r\n\r\nParameters used in this template:\r\ncdmDatabaseSchema = cdm_ibm_mdcd_v993.dbo\r\ncdmTableName = CONDITION_OCCURRENCE\r\ncdmFieldName = provider_id\r\n**********/\r\n\r\n\r\nSELECT num_violated_rows, CASE WHEN denominator.num_rows = 0 THEN 0 ELSE 1.0*num_violated_rows/denominator.num_rows END  AS pct_violated_rows, \r\n  denominator.num_rows as num_denominator_rows\r\nFROM\r\n(\r\n\tSELECT COUNT_BIG(violated_rows.violating_field) AS num_violated_rows\r\n\tFROM\r\n\t(\r\n\t\tSELECT 'CONDITION_OCCURRENCE.provider_id' AS violating_field, cdmTable.* \r\n\t\t  FROM cdm_ibm_mdcd_v993.dbo.CONDITION_OCCURRENCE cdmTable\r\n\t\t WHERE ISNUMERIC(abs(cdmTable.provider_id)) = 0 AND cdmTable.provider_id IS NOT NULL\r\n\t) violated_rows\r\n) violated_row_count,\r\n( \r\n\tSELECT COUNT_BIG(*) AS num_rows\r\n\tFROM cdm_ibm_mdcd_v993.dbo.CONDITION_OCCURRENCE\r\n) denominator\r\n;","CHECK_NAME":"cdmDatatype","CHECK_LEVEL":"FIELD","CHECK_DESCRIPTION":"A yes or no value indicating if the provider_id in the CONDITION_OCCURRENCE is the expected data type based on the specification.","CDM_TABLE_NAME":"CONDITION_OCCURRENCE","CDM_FIELD_NAME":"provider_id","SQL_FILE":"field_cdm_datatype.sql","CATEGORY":"Conformance","SUBCATEGORY":"Value","CONTEXT":"Verification","checkId":366,"FAILED":0,"THRESHOLD_VALUE":0,"_row":"4.25"},{"NUM_VIOLATED_ROWS":0,"PCT_VIOLATED_ROWS":0,"NUM_DENOMINATOR_ROWS":2589059072,"EXECUTION_TIME":"17.248299 secs","QUERY_TEXT":"\r\n/*********\r\nFIELD_CDM_DATATYPE\r\n\r\nAt a minimum, for each field that is supposed to be an integer, verify it is an integer\r\n\r\nParameters used in this template:\r\ncdmDatabaseSchema = cdm_ibm_mdcd_v993.dbo\r\ncdmTableName = CONDITION_OCCURRENCE\r\ncdmFieldName = visit_occurrence_id\r\n**********/\r\n\r\n\r\nSELECT num_violated_rows, CASE WHEN denominator.num_rows = 0 THEN 0 ELSE 1.0*num_violated_rows/denominator.num_rows END  AS pct_violated_rows, \r\n  denominator.num_rows as num_denominator_rows\r\nFROM\r\n(\r\n\tSELECT COUNT_BIG(violated_rows.violating_field) AS num_violated_rows\r\n\tFROM\r\n\t(\r\n\t\tSELECT 'CONDITION_OCCURRENCE.visit_occurrence_id' AS violating_field, cdmTable.* \r\n\t\t  FROM cdm_ibm_mdcd_v993.dbo.CONDITION_OCCURRENCE cdmTable\r\n\t\t WHERE ISNUMERIC(abs(cdmTable.visit_occurrence_id)) = 0 AND cdmTable.visit_occurrence_id IS NOT NULL\r\n\t) violated_rows\r\n) violated_row_count,\r\n( \r\n\tSELECT COUNT_BIG(*) AS num_rows\r\n\tFROM cdm_ibm_mdcd_v993.dbo.CONDITION_OCCURRENCE\r\n) denominator\r\n;","CHECK_NAME":"cdmDatatype","CHECK_LEVEL":"FIELD","CHECK_DESCRIPTION":"A yes or no value indicating if the visit_occurrence_id in the CONDITION_OCCURRENCE is the expected data type based on the specification.","CDM_TABLE_NAME":"CONDITION_OCCURRENCE","CDM_FIELD_NAME":"visit_occurrence_id","SQL_FILE":"field_cdm_datatype.sql","CATEGORY":"Conformance","SUBCATEGORY":"Value","CONTEXT":"Verification","checkId":367,"FAILED":0,"THRESHOLD_VALUE":0,"_row":"4.26"},{"NUM_VIOLATED_ROWS":0,"PCT_VIOLATED_ROWS":0,"NUM_DENOMINATOR_ROWS":2589059072,"EXECUTION_TIME":"30.027735 secs","QUERY_TEXT":"\r\n/*********\r\nFIELD_CDM_DATATYPE\r\n\r\nAt a minimum, for each field that is supposed to be an integer, verify it is an integer\r\n\r\nParameters used in this template:\r\ncdmDatabaseSchema = cdm_ibm_mdcd_v993.dbo\r\ncdmTableName = CONDITION_OCCURRENCE\r\ncdmFieldName = visit_detail_id\r\n**********/\r\n\r\n\r\nSELECT num_violated_rows, CASE WHEN denominator.num_rows = 0 THEN 0 ELSE 1.0*num_violated_rows/denominator.num_rows END  AS pct_violated_rows, \r\n  denominator.num_rows as num_denominator_rows\r\nFROM\r\n(\r\n\tSELECT COUNT_BIG(violated_rows.violating_field) AS num_violated_rows\r\n\tFROM\r\n\t(\r\n\t\tSELECT 'CONDITION_OCCURRENCE.visit_detail_id' AS violating_field, cdmTable.* \r\n\t\t  FROM cdm_ibm_mdcd_v993.dbo.CONDITION_OCCURRENCE cdmTable\r\n\t\t WHERE ISNUMERIC(abs(cdmTable.visit_detail_id)) = 0 AND cdmTable.visit_detail_id IS NOT NULL\r\n\t) violated_rows\r\n) violated_row_count,\r\n( \r\n\tSELECT COUNT_BIG(*) AS num_rows\r\n\tFROM cdm_ibm_mdcd_v993.dbo.CONDITION_OCCURRENCE\r\n) denominator\r\n;","CHECK_NAME":"cdmDatatype","CHECK_LEVEL":"FIELD","CHECK_DESCRIPTION":"A yes or no value indicating if the visit_detail_id in the CONDITION_OCCURRENCE is the expected data type based on the specification.","CDM_TABLE_NAME":"CONDITION_OCCURRENCE","CDM_FIELD_NAME":"visit_detail_id","SQL_FILE":"field_cdm_datatype.sql","CATEGORY":"Conformance","SUBCATEGORY":"Value","CONTEXT":"Verification","checkId":368,"FAILED":0,"THRESHOLD_VALUE":0,"_row":"4.27"},{"NUM_VIOLATED_ROWS":0,"PCT_VIOLATED_ROWS":0,"NUM_DENOMINATOR_ROWS":2589059072,"EXECUTION_TIME":"19.145648 secs","QUERY_TEXT":"\r\n/*********\r\nFIELD_CDM_DATATYPE\r\n\r\nAt a minimum, for each field that is supposed to be an integer, verify it is an integer\r\n\r\nParameters used in this template:\r\ncdmDatabaseSchema = cdm_ibm_mdcd_v993.dbo\r\ncdmTableName = CONDITION_OCCURRENCE\r\ncdmFieldName = condition_source_concept_id\r\n**********/\r\n\r\n\r\nSELECT num_violated_rows, CASE WHEN denominator.num_rows = 0 THEN 0 ELSE 1.0*num_violated_rows/denominator.num_rows END  AS pct_violated_rows, \r\n  denominator.num_rows as num_denominator_rows\r\nFROM\r\n(\r\n\tSELECT COUNT_BIG(violated_rows.violating_field) AS num_violated_rows\r\n\tFROM\r\n\t(\r\n\t\tSELECT 'CONDITION_OCCURRENCE.condition_source_concept_id' AS violating_field, cdmTable.* \r\n\t\t  FROM cdm_ibm_mdcd_v993.dbo.CONDITION_OCCURRENCE cdmTable\r\n\t\t WHERE ISNUMERIC(abs(cdmTable.condition_source_concept_id)) = 0 AND cdmTable.condition_source_concept_id IS NOT NULL\r\n\t) violated_rows\r\n) violated_row_count,\r\n( \r\n\tSELECT COUNT_BIG(*) AS num_rows\r\n\tFROM cdm_ibm_mdcd_v993.dbo.CONDITION_OCCURRENCE\r\n) denominator\r\n;","CHECK_NAME":"cdmDatatype","CHECK_LEVEL":"FIELD","CHECK_DESCRIPTION":"A yes or no value indicating if the condition_source_concept_id in the CONDITION_OCCURRENCE is the expected data type based on the specification.","CDM_TABLE_NAME":"CONDITION_OCCURRENCE","CDM_FIELD_NAME":"condition_source_concept_id","SQL_FILE":"field_cdm_datatype.sql","CATEGORY":"Conformance","SUBCATEGORY":"Value","CONTEXT":"Verification","checkId":369,"FAILED":0,"THRESHOLD_VALUE":0,"_row":"4.28"},{"NUM_VIOLATED_ROWS":0,"PCT_VIOLATED_ROWS":0,"NUM_DENOMINATOR_ROWS":1125494098,"EXECUTION_TIME":"9.298779 secs","QUERY_TEXT":"\r\n/*********\r\nFIELD_CDM_DATATYPE\r\n\r\nAt a minimum, for each field that is supposed to be an integer, verify it is an integer\r\n\r\nParameters used in this template:\r\ncdmDatabaseSchema = cdm_ibm_mdcd_v993.dbo\r\ncdmTableName = DRUG_EXPOSURE\r\ncdmFieldName = drug_concept_id\r\n**********/\r\n\r\n\r\nSELECT num_violated_rows, CASE WHEN denominator.num_rows = 0 THEN 0 ELSE 1.0*num_violated_rows/denominator.num_rows END  AS pct_violated_rows, \r\n  denominator.num_rows as num_denominator_rows\r\nFROM\r\n(\r\n\tSELECT COUNT_BIG(violated_rows.violating_field) AS num_violated_rows\r\n\tFROM\r\n\t(\r\n\t\tSELECT 'DRUG_EXPOSURE.drug_concept_id' AS violating_field, cdmTable.* \r\n\t\t  FROM cdm_ibm_mdcd_v993.dbo.DRUG_EXPOSURE cdmTable\r\n\t\t WHERE ISNUMERIC(abs(cdmTable.drug_concept_id)) = 0 AND cdmTable.drug_concept_id IS NOT NULL\r\n\t) violated_rows\r\n) violated_row_count,\r\n( \r\n\tSELECT COUNT_BIG(*) AS num_rows\r\n\tFROM cdm_ibm_mdcd_v993.dbo.DRUG_EXPOSURE\r\n) denominator\r\n;","CHECK_NAME":"cdmDatatype","CHECK_LEVEL":"FIELD","CHECK_DESCRIPTION":"A yes or no value indicating if the drug_concept_id in the DRUG_EXPOSURE is the expected data type based on the specification.","CDM_TABLE_NAME":"DRUG_EXPOSURE","CDM_FIELD_NAME":"drug_concept_id","SQL_FILE":"field_cdm_datatype.sql","CATEGORY":"Conformance","SUBCATEGORY":"Value","CONTEXT":"Verification","checkId":370,"FAILED":0,"THRESHOLD_VALUE":0,"_row":"4.29"},{"NUM_VIOLATED_ROWS":0,"PCT_VIOLATED_ROWS":0,"NUM_DENOMINATOR_ROWS":1125494098,"EXECUTION_TIME":"10.065940 secs","QUERY_TEXT":"\r\n/*********\r\nFIELD_CDM_DATATYPE\r\n\r\nAt a minimum, for each field that is supposed to be an integer, verify it is an integer\r\n\r\nParameters used in this template:\r\ncdmDatabaseSchema = cdm_ibm_mdcd_v993.dbo\r\ncdmTableName = DRUG_EXPOSURE\r\ncdmFieldName = drug_type_concept_id\r\n**********/\r\n\r\n\r\nSELECT num_violated_rows, CASE WHEN denominator.num_rows = 0 THEN 0 ELSE 1.0*num_violated_rows/denominator.num_rows END  AS pct_violated_rows, \r\n  denominator.num_rows as num_denominator_rows\r\nFROM\r\n(\r\n\tSELECT COUNT_BIG(violated_rows.violating_field) AS num_violated_rows\r\n\tFROM\r\n\t(\r\n\t\tSELECT 'DRUG_EXPOSURE.drug_type_concept_id' AS violating_field, cdmTable.* \r\n\t\t  FROM cdm_ibm_mdcd_v993.dbo.DRUG_EXPOSURE cdmTable\r\n\t\t WHERE ISNUMERIC(abs(cdmTable.drug_type_concept_id)) = 0 AND cdmTable.drug_type_concept_id IS NOT NULL\r\n\t) violated_rows\r\n) violated_row_count,\r\n( \r\n\tSELECT COUNT_BIG(*) AS num_rows\r\n\tFROM cdm_ibm_mdcd_v993.dbo.DRUG_EXPOSURE\r\n) denominator\r\n;","CHECK_NAME":"cdmDatatype","CHECK_LEVEL":"FIELD","CHECK_DESCRIPTION":"A yes or no value indicating if the drug_type_concept_id in the DRUG_EXPOSURE is the expected data type based on the specification.","CDM_TABLE_NAME":"DRUG_EXPOSURE","CDM_FIELD_NAME":"drug_type_concept_id","SQL_FILE":"field_cdm_datatype.sql","CATEGORY":"Conformance","SUBCATEGORY":"Value","CONTEXT":"Verification","checkId":371,"FAILED":0,"THRESHOLD_VALUE":0,"_row":"4.30"},{"NUM_VIOLATED_ROWS":0,"PCT_VIOLATED_ROWS":0,"NUM_DENOMINATOR_ROWS":1125494098,"EXECUTION_TIME":"6.102167 secs","QUERY_TEXT":"\r\n/*********\r\nFIELD_CDM_DATATYPE\r\n\r\nAt a minimum, for each field that is supposed to be an integer, verify it is an integer\r\n\r\nParameters used in this template:\r\ncdmDatabaseSchema = cdm_ibm_mdcd_v993.dbo\r\ncdmTableName = DRUG_EXPOSURE\r\ncdmFieldName = refills\r\n**********/\r\n\r\n\r\nSELECT num_violated_rows, CASE WHEN denominator.num_rows = 0 THEN 0 ELSE 1.0*num_violated_rows/denominator.num_rows END  AS pct_violated_rows, \r\n  denominator.num_rows as num_denominator_rows\r\nFROM\r\n(\r\n\tSELECT COUNT_BIG(violated_rows.violating_field) AS num_violated_rows\r\n\tFROM\r\n\t(\r\n\t\tSELECT 'DRUG_EXPOSURE.refills' AS violating_field, cdmTable.* \r\n\t\t  FROM cdm_ibm_mdcd_v993.dbo.DRUG_EXPOSURE cdmTable\r\n\t\t WHERE ISNUMERIC(abs(cdmTable.refills)) = 0 AND cdmTable.refills IS NOT NULL\r\n\t) violated_rows\r\n) violated_row_count,\r\n( \r\n\tSELECT COUNT_BIG(*) AS num_rows\r\n\tFROM cdm_ibm_mdcd_v993.dbo.DRUG_EXPOSURE\r\n) denominator\r\n;","CHECK_NAME":"cdmDatatype","CHECK_LEVEL":"FIELD","CHECK_DESCRIPTION":"A yes or no value indicating if the refills in the DRUG_EXPOSURE is the expected data type based on the specification.","CDM_TABLE_NAME":"DRUG_EXPOSURE","CDM_FIELD_NAME":"refills","SQL_FILE":"field_cdm_datatype.sql","CATEGORY":"Conformance","SUBCATEGORY":"Value","CONTEXT":"Verification","checkId":372,"FAILED":0,"THRESHOLD_VALUE":0,"_row":"4.31"},{"NUM_VIOLATED_ROWS":0,"PCT_VIOLATED_ROWS":0,"NUM_DENOMINATOR_ROWS":1125494098,"EXECUTION_TIME":"7.645455 secs","QUERY_TEXT":"\r\n/*********\r\nFIELD_CDM_DATATYPE\r\n\r\nAt a minimum, for each field that is supposed to be an integer, verify it is an integer\r\n\r\nParameters used in this template:\r\ncdmDatabaseSchema = cdm_ibm_mdcd_v993.dbo\r\ncdmTableName = DRUG_EXPOSURE\r\ncdmFieldName = days_supply\r\n**********/\r\n\r\n\r\nSELECT num_violated_rows, CASE WHEN denominator.num_rows = 0 THEN 0 ELSE 1.0*num_violated_rows/denominator.num_rows END  AS pct_violated_rows, \r\n  denominator.num_rows as num_denominator_rows\r\nFROM\r\n(\r\n\tSELECT COUNT_BIG(violated_rows.violating_field) AS num_violated_rows\r\n\tFROM\r\n\t(\r\n\t\tSELECT 'DRUG_EXPOSURE.days_supply' AS violating_field, cdmTable.* \r\n\t\t  FROM cdm_ibm_mdcd_v993.dbo.DRUG_EXPOSURE cdmTable\r\n\t\t WHERE ISNUMERIC(abs(cdmTable.days_supply)) = 0 AND cdmTable.days_supply IS NOT NULL\r\n\t) violated_rows\r\n) violated_row_count,\r\n( \r\n\tSELECT COUNT_BIG(*) AS num_rows\r\n\tFROM cdm_ibm_mdcd_v993.dbo.DRUG_EXPOSURE\r\n) denominator\r\n;","CHECK_NAME":"cdmDatatype","CHECK_LEVEL":"FIELD","CHECK_DESCRIPTION":"A yes or no value indicating if the days_supply in the DRUG_EXPOSURE is the expected data type based on the specification.","CDM_TABLE_NAME":"DRUG_EXPOSURE","CDM_FIELD_NAME":"days_supply","SQL_FILE":"field_cdm_datatype.sql","CATEGORY":"Conformance","SUBCATEGORY":"Value","CONTEXT":"Verification","checkId":373,"FAILED":0,"THRESHOLD_VALUE":0,"_row":"4.32"},{"NUM_VIOLATED_ROWS":0,"PCT_VIOLATED_ROWS":0,"NUM_DENOMINATOR_ROWS":1125494098,"EXECUTION_TIME":"9.673852 secs","QUERY_TEXT":"\r\n/*********\r\nFIELD_CDM_DATATYPE\r\n\r\nAt a minimum, for each field that is supposed to be an integer, verify it is an integer\r\n\r\nParameters used in this template:\r\ncdmDatabaseSchema = cdm_ibm_mdcd_v993.dbo\r\ncdmTableName = DRUG_EXPOSURE\r\ncdmFieldName = route_concept_id\r\n**********/\r\n\r\n\r\nSELECT num_violated_rows, CASE WHEN denominator.num_rows = 0 THEN 0 ELSE 1.0*num_violated_rows/denominator.num_rows END  AS pct_violated_rows, \r\n  denominator.num_rows as num_denominator_rows\r\nFROM\r\n(\r\n\tSELECT COUNT_BIG(violated_rows.violating_field) AS num_violated_rows\r\n\tFROM\r\n\t(\r\n\t\tSELECT 'DRUG_EXPOSURE.route_concept_id' AS violating_field, cdmTable.* \r\n\t\t  FROM cdm_ibm_mdcd_v993.dbo.DRUG_EXPOSURE cdmTable\r\n\t\t WHERE ISNUMERIC(abs(cdmTable.route_concept_id)) = 0 AND cdmTable.route_concept_id IS NOT NULL\r\n\t) violated_rows\r\n) violated_row_count,\r\n( \r\n\tSELECT COUNT_BIG(*) AS num_rows\r\n\tFROM cdm_ibm_mdcd_v993.dbo.DRUG_EXPOSURE\r\n) denominator\r\n;","CHECK_NAME":"cdmDatatype","CHECK_LEVEL":"FIELD","CHECK_DESCRIPTION":"A yes or no value indicating if the route_concept_id in the DRUG_EXPOSURE is the expected data type based on the specification.","CDM_TABLE_NAME":"DRUG_EXPOSURE","CDM_FIELD_NAME":"route_concept_id","SQL_FILE":"field_cdm_datatype.sql","CATEGORY":"Conformance","SUBCATEGORY":"Value","CONTEXT":"Verification","checkId":374,"FAILED":0,"THRESHOLD_VALUE":0,"_row":"4.33"},{"NUM_VIOLATED_ROWS":0,"PCT_VIOLATED_ROWS":0,"NUM_DENOMINATOR_ROWS":1125494098,"EXECUTION_TIME":"7.036305 secs","QUERY_TEXT":"\r\n/*********\r\nFIELD_CDM_DATATYPE\r\n\r\nAt a minimum, for each field that is supposed to be an integer, verify it is an integer\r\n\r\nParameters used in this template:\r\ncdmDatabaseSchema = cdm_ibm_mdcd_v993.dbo\r\ncdmTableName = DRUG_EXPOSURE\r\ncdmFieldName = provider_id\r\n**********/\r\n\r\n\r\nSELECT num_violated_rows, CASE WHEN denominator.num_rows = 0 THEN 0 ELSE 1.0*num_violated_rows/denominator.num_rows END  AS pct_violated_rows, \r\n  denominator.num_rows as num_denominator_rows\r\nFROM\r\n(\r\n\tSELECT COUNT_BIG(violated_rows.violating_field) AS num_violated_rows\r\n\tFROM\r\n\t(\r\n\t\tSELECT 'DRUG_EXPOSURE.provider_id' AS violating_field, cdmTable.* \r\n\t\t  FROM cdm_ibm_mdcd_v993.dbo.DRUG_EXPOSURE cdmTable\r\n\t\t WHERE ISNUMERIC(abs(cdmTable.provider_id)) = 0 AND cdmTable.provider_id IS NOT NULL\r\n\t) violated_rows\r\n) violated_row_count,\r\n( \r\n\tSELECT COUNT_BIG(*) AS num_rows\r\n\tFROM cdm_ibm_mdcd_v993.dbo.DRUG_EXPOSURE\r\n) denominator\r\n;","CHECK_NAME":"cdmDatatype","CHECK_LEVEL":"FIELD","CHECK_DESCRIPTION":"A yes or no value indicating if the provider_id in the DRUG_EXPOSURE is the expected data type based on the specification.","CDM_TABLE_NAME":"DRUG_EXPOSURE","CDM_FIELD_NAME":"provider_id","SQL_FILE":"field_cdm_datatype.sql","CATEGORY":"Conformance","SUBCATEGORY":"Value","CONTEXT":"Verification","checkId":375,"FAILED":0,"THRESHOLD_VALUE":0,"_row":"4.34"},{"NUM_VIOLATED_ROWS":0,"PCT_VIOLATED_ROWS":0,"NUM_DENOMINATOR_ROWS":1125494098,"EXECUTION_TIME":"1.824344 secs","QUERY_TEXT":"\r\n/*********\r\nFIELD_CDM_DATATYPE\r\n\r\nAt a minimum, for each field that is supposed to be an integer, verify it is an integer\r\n\r\nParameters used in this template:\r\ncdmDatabaseSchema = cdm_ibm_mdcd_v993.dbo\r\ncdmTableName = DRUG_EXPOSURE\r\ncdmFieldName = visit_occurrence_id\r\n**********/\r\n\r\n\r\nSELECT num_violated_rows, CASE WHEN denominator.num_rows = 0 THEN 0 ELSE 1.0*num_violated_rows/denominator.num_rows END  AS pct_violated_rows, \r\n  denominator.num_rows as num_denominator_rows\r\nFROM\r\n(\r\n\tSELECT COUNT_BIG(violated_rows.violating_field) AS num_violated_rows\r\n\tFROM\r\n\t(\r\n\t\tSELECT 'DRUG_EXPOSURE.visit_occurrence_id' AS violating_field, cdmTable.* \r\n\t\t  FROM cdm_ibm_mdcd_v993.dbo.DRUG_EXPOSURE cdmTable\r\n\t\t WHERE ISNUMERIC(abs(cdmTable.visit_occurrence_id)) = 0 AND cdmTable.visit_occurrence_id IS NOT NULL\r\n\t) violated_rows\r\n) violated_row_count,\r\n( \r\n\tSELECT COUNT_BIG(*) AS num_rows\r\n\tFROM cdm_ibm_mdcd_v993.dbo.DRUG_EXPOSURE\r\n) denominator\r\n;","CHECK_NAME":"cdmDatatype","CHECK_LEVEL":"FIELD","CHECK_DESCRIPTION":"A yes or no value indicating if the visit_occurrence_id in the DRUG_EXPOSURE is the expected data type based on the specification.","CDM_TABLE_NAME":"DRUG_EXPOSURE","CDM_FIELD_NAME":"visit_occurrence_id","SQL_FILE":"field_cdm_datatype.sql","CATEGORY":"Conformance","SUBCATEGORY":"Value","CONTEXT":"Verification","checkId":376,"FAILED":0,"THRESHOLD_VALUE":0,"_row":"4.35"},{"NUM_VIOLATED_ROWS":0,"PCT_VIOLATED_ROWS":0,"NUM_DENOMINATOR_ROWS":1125494098,"EXECUTION_TIME":"6.875309 secs","QUERY_TEXT":"\r\n/*********\r\nFIELD_CDM_DATATYPE\r\n\r\nAt a minimum, for each field that is supposed to be an integer, verify it is an integer\r\n\r\nParameters used in this template:\r\ncdmDatabaseSchema = cdm_ibm_mdcd_v993.dbo\r\ncdmTableName = DRUG_EXPOSURE\r\ncdmFieldName = visit_detail_id\r\n**********/\r\n\r\n\r\nSELECT num_violated_rows, CASE WHEN denominator.num_rows = 0 THEN 0 ELSE 1.0*num_violated_rows/denominator.num_rows END  AS pct_violated_rows, \r\n  denominator.num_rows as num_denominator_rows\r\nFROM\r\n(\r\n\tSELECT COUNT_BIG(violated_rows.violating_field) AS num_violated_rows\r\n\tFROM\r\n\t(\r\n\t\tSELECT 'DRUG_EXPOSURE.visit_detail_id' AS violating_field, cdmTable.* \r\n\t\t  FROM cdm_ibm_mdcd_v993.dbo.DRUG_EXPOSURE cdmTable\r\n\t\t WHERE ISNUMERIC(abs(cdmTable.visit_detail_id)) = 0 AND cdmTable.visit_detail_id IS NOT NULL\r\n\t) violated_rows\r\n) violated_row_count,\r\n( \r\n\tSELECT COUNT_BIG(*) AS num_rows\r\n\tFROM cdm_ibm_mdcd_v993.dbo.DRUG_EXPOSURE\r\n) denominator\r\n;","CHECK_NAME":"cdmDatatype","CHECK_LEVEL":"FIELD","CHECK_DESCRIPTION":"A yes or no value indicating if the visit_detail_id in the DRUG_EXPOSURE is the expected data type based on the specification.","CDM_TABLE_NAME":"DRUG_EXPOSURE","CDM_FIELD_NAME":"visit_detail_id","SQL_FILE":"field_cdm_datatype.sql","CATEGORY":"Conformance","SUBCATEGORY":"Value","CONTEXT":"Verification","checkId":377,"FAILED":0,"THRESHOLD_VALUE":0,"_row":"4.36"},{"NUM_VIOLATED_ROWS":0,"PCT_VIOLATED_ROWS":0,"NUM_DENOMINATOR_ROWS":1125494098,"EXECUTION_TIME":"7.086356 secs","QUERY_TEXT":"\r\n/*********\r\nFIELD_CDM_DATATYPE\r\n\r\nAt a minimum, for each field that is supposed to be an integer, verify it is an integer\r\n\r\nParameters used in this template:\r\ncdmDatabaseSchema = cdm_ibm_mdcd_v993.dbo\r\ncdmTableName = DRUG_EXPOSURE\r\ncdmFieldName = drug_source_concept_id\r\n**********/\r\n\r\n\r\nSELECT num_violated_rows, CASE WHEN denominator.num_rows = 0 THEN 0 ELSE 1.0*num_violated_rows/denominator.num_rows END  AS pct_violated_rows, \r\n  denominator.num_rows as num_denominator_rows\r\nFROM\r\n(\r\n\tSELECT COUNT_BIG(violated_rows.violating_field) AS num_violated_rows\r\n\tFROM\r\n\t(\r\n\t\tSELECT 'DRUG_EXPOSURE.drug_source_concept_id' AS violating_field, cdmTable.* \r\n\t\t  FROM cdm_ibm_mdcd_v993.dbo.DRUG_EXPOSURE cdmTable\r\n\t\t WHERE ISNUMERIC(abs(cdmTable.drug_source_concept_id)) = 0 AND cdmTable.drug_source_concept_id IS NOT NULL\r\n\t) violated_rows\r\n) violated_row_count,\r\n( \r\n\tSELECT COUNT_BIG(*) AS num_rows\r\n\tFROM cdm_ibm_mdcd_v993.dbo.DRUG_EXPOSURE\r\n) denominator\r\n;","CHECK_NAME":"cdmDatatype","CHECK_LEVEL":"FIELD","CHECK_DESCRIPTION":"A yes or no value indicating if the drug_source_concept_id in the DRUG_EXPOSURE is the expected data type based on the specification.","CDM_TABLE_NAME":"DRUG_EXPOSURE","CDM_FIELD_NAME":"drug_source_concept_id","SQL_FILE":"field_cdm_datatype.sql","CATEGORY":"Conformance","SUBCATEGORY":"Value","CONTEXT":"Verification","checkId":378,"FAILED":0,"THRESHOLD_VALUE":0,"_row":"4.37"},{"NUM_VIOLATED_ROWS":0,"PCT_VIOLATED_ROWS":0,"NUM_DENOMINATOR_ROWS":1962984994,"EXECUTION_TIME":"20.203848 secs","QUERY_TEXT":"\r\n/*********\r\nFIELD_CDM_DATATYPE\r\n\r\nAt a minimum, for each field that is supposed to be an integer, verify it is an integer\r\n\r\nParameters used in this template:\r\ncdmDatabaseSchema = cdm_ibm_mdcd_v993.dbo\r\ncdmTableName = PROCEDURE_OCCURRENCE\r\ncdmFieldName = procedure_occurrence_id\r\n**********/\r\n\r\n\r\nSELECT num_violated_rows, CASE WHEN denominator.num_rows = 0 THEN 0 ELSE 1.0*num_violated_rows/denominator.num_rows END  AS pct_violated_rows, \r\n  denominator.num_rows as num_denominator_rows\r\nFROM\r\n(\r\n\tSELECT COUNT_BIG(violated_rows.violating_field) AS num_violated_rows\r\n\tFROM\r\n\t(\r\n\t\tSELECT 'PROCEDURE_OCCURRENCE.procedure_occurrence_id' AS violating_field, cdmTable.* \r\n\t\t  FROM cdm_ibm_mdcd_v993.dbo.PROCEDURE_OCCURRENCE cdmTable\r\n\t\t WHERE ISNUMERIC(abs(cdmTable.procedure_occurrence_id)) = 0 AND cdmTable.procedure_occurrence_id IS NOT NULL\r\n\t) violated_rows\r\n) violated_row_count,\r\n( \r\n\tSELECT COUNT_BIG(*) AS num_rows\r\n\tFROM cdm_ibm_mdcd_v993.dbo.PROCEDURE_OCCURRENCE\r\n) denominator\r\n;","CHECK_NAME":"cdmDatatype","CHECK_LEVEL":"FIELD","CHECK_DESCRIPTION":"A yes or no value indicating if the procedure_occurrence_id in the PROCEDURE_OCCURRENCE is the expected data type based on the specification.","CDM_TABLE_NAME":"PROCEDURE_OCCURRENCE","CDM_FIELD_NAME":"procedure_occurrence_id","SQL_FILE":"field_cdm_datatype.sql","CATEGORY":"Conformance","SUBCATEGORY":"Value","CONTEXT":"Verification","checkId":379,"FAILED":0,"THRESHOLD_VALUE":0,"_row":"4.38"},{"NUM_VIOLATED_ROWS":0,"PCT_VIOLATED_ROWS":0,"NUM_DENOMINATOR_ROWS":1962984994,"EXECUTION_TIME":"17.988436 secs","QUERY_TEXT":"\r\n/*********\r\nFIELD_CDM_DATATYPE\r\n\r\nAt a minimum, for each field that is supposed to be an integer, verify it is an integer\r\n\r\nParameters used in this template:\r\ncdmDatabaseSchema = cdm_ibm_mdcd_v993.dbo\r\ncdmTableName = PROCEDURE_OCCURRENCE\r\ncdmFieldName = person_id\r\n**********/\r\n\r\n\r\nSELECT num_violated_rows, CASE WHEN denominator.num_rows = 0 THEN 0 ELSE 1.0*num_violated_rows/denominator.num_rows END  AS pct_violated_rows, \r\n  denominator.num_rows as num_denominator_rows\r\nFROM\r\n(\r\n\tSELECT COUNT_BIG(violated_rows.violating_field) AS num_violated_rows\r\n\tFROM\r\n\t(\r\n\t\tSELECT 'PROCEDURE_OCCURRENCE.person_id' AS violating_field, cdmTable.* \r\n\t\t  FROM cdm_ibm_mdcd_v993.dbo.PROCEDURE_OCCURRENCE cdmTable\r\n\t\t WHERE ISNUMERIC(abs(cdmTable.person_id)) = 0 AND cdmTable.person_id IS NOT NULL\r\n\t) violated_rows\r\n) violated_row_count,\r\n( \r\n\tSELECT COUNT_BIG(*) AS num_rows\r\n\tFROM cdm_ibm_mdcd_v993.dbo.PROCEDURE_OCCURRENCE\r\n) denominator\r\n;","CHECK_NAME":"cdmDatatype","CHECK_LEVEL":"FIELD","CHECK_DESCRIPTION":"A yes or no value indicating if the person_id in the PROCEDURE_OCCURRENCE is the expected data type based on the specification.","CDM_TABLE_NAME":"PROCEDURE_OCCURRENCE","CDM_FIELD_NAME":"person_id","SQL_FILE":"field_cdm_datatype.sql","CATEGORY":"Conformance","SUBCATEGORY":"Value","CONTEXT":"Verification","checkId":380,"FAILED":0,"THRESHOLD_VALUE":0,"_row":"4.39"},{"NUM_VIOLATED_ROWS":0,"PCT_VIOLATED_ROWS":0,"NUM_DENOMINATOR_ROWS":1962984994,"EXECUTION_TIME":"13.035493 secs","QUERY_TEXT":"\r\n/*********\r\nFIELD_CDM_DATATYPE\r\n\r\nAt a minimum, for each field that is supposed to be an integer, verify it is an integer\r\n\r\nParameters used in this template:\r\ncdmDatabaseSchema = cdm_ibm_mdcd_v993.dbo\r\ncdmTableName = PROCEDURE_OCCURRENCE\r\ncdmFieldName = procedure_concept_id\r\n**********/\r\n\r\n\r\nSELECT num_violated_rows, CASE WHEN denominator.num_rows = 0 THEN 0 ELSE 1.0*num_violated_rows/denominator.num_rows END  AS pct_violated_rows, \r\n  denominator.num_rows as num_denominator_rows\r\nFROM\r\n(\r\n\tSELECT COUNT_BIG(violated_rows.violating_field) AS num_violated_rows\r\n\tFROM\r\n\t(\r\n\t\tSELECT 'PROCEDURE_OCCURRENCE.procedure_concept_id' AS violating_field, cdmTable.* \r\n\t\t  FROM cdm_ibm_mdcd_v993.dbo.PROCEDURE_OCCURRENCE cdmTable\r\n\t\t WHERE ISNUMERIC(abs(cdmTable.procedure_concept_id)) = 0 AND cdmTable.procedure_concept_id IS NOT NULL\r\n\t) violated_rows\r\n) violated_row_count,\r\n( \r\n\tSELECT COUNT_BIG(*) AS num_rows\r\n\tFROM cdm_ibm_mdcd_v993.dbo.PROCEDURE_OCCURRENCE\r\n) denominator\r\n;","CHECK_NAME":"cdmDatatype","CHECK_LEVEL":"FIELD","CHECK_DESCRIPTION":"A yes or no value indicating if the procedure_concept_id in the PROCEDURE_OCCURRENCE is the expected data type based on the specification.","CDM_TABLE_NAME":"PROCEDURE_OCCURRENCE","CDM_FIELD_NAME":"procedure_concept_id","SQL_FILE":"field_cdm_datatype.sql","CATEGORY":"Conformance","SUBCATEGORY":"Value","CONTEXT":"Verification","checkId":381,"FAILED":0,"THRESHOLD_VALUE":0,"_row":"4.40"},{"NUM_VIOLATED_ROWS":0,"PCT_VIOLATED_ROWS":0,"NUM_DENOMINATOR_ROWS":1962984994,"EXECUTION_TIME":"14.222719 secs","QUERY_TEXT":"\r\n/*********\r\nFIELD_CDM_DATATYPE\r\n\r\nAt a minimum, for each field that is supposed to be an integer, verify it is an integer\r\n\r\nParameters used in this template:\r\ncdmDatabaseSchema = cdm_ibm_mdcd_v993.dbo\r\ncdmTableName = PROCEDURE_OCCURRENCE\r\ncdmFieldName = procedure_type_concept_id\r\n**********/\r\n\r\n\r\nSELECT num_violated_rows, CASE WHEN denominator.num_rows = 0 THEN 0 ELSE 1.0*num_violated_rows/denominator.num_rows END  AS pct_violated_rows, \r\n  denominator.num_rows as num_denominator_rows\r\nFROM\r\n(\r\n\tSELECT COUNT_BIG(violated_rows.violating_field) AS num_violated_rows\r\n\tFROM\r\n\t(\r\n\t\tSELECT 'PROCEDURE_OCCURRENCE.procedure_type_concept_id' AS violating_field, cdmTable.* \r\n\t\t  FROM cdm_ibm_mdcd_v993.dbo.PROCEDURE_OCCURRENCE cdmTable\r\n\t\t WHERE ISNUMERIC(abs(cdmTable.procedure_type_concept_id)) = 0 AND cdmTable.procedure_type_concept_id IS NOT NULL\r\n\t) violated_rows\r\n) violated_row_count,\r\n( \r\n\tSELECT COUNT_BIG(*) AS num_rows\r\n\tFROM cdm_ibm_mdcd_v993.dbo.PROCEDURE_OCCURRENCE\r\n) denominator\r\n;","CHECK_NAME":"cdmDatatype","CHECK_LEVEL":"FIELD","CHECK_DESCRIPTION":"A yes or no value indicating if the procedure_type_concept_id in the PROCEDURE_OCCURRENCE is the expected data type based on the specification.","CDM_TABLE_NAME":"PROCEDURE_OCCURRENCE","CDM_FIELD_NAME":"procedure_type_concept_id","SQL_FILE":"field_cdm_datatype.sql","CATEGORY":"Conformance","SUBCATEGORY":"Value","CONTEXT":"Verification","checkId":382,"FAILED":0,"THRESHOLD_VALUE":0,"_row":"4.41"},{"NUM_VIOLATED_ROWS":0,"PCT_VIOLATED_ROWS":0,"NUM_DENOMINATOR_ROWS":1962984994,"EXECUTION_TIME":"12.688421 secs","QUERY_TEXT":"\r\n/*********\r\nFIELD_CDM_DATATYPE\r\n\r\nAt a minimum, for each field that is supposed to be an integer, verify it is an integer\r\n\r\nParameters used in this template:\r\ncdmDatabaseSchema = cdm_ibm_mdcd_v993.dbo\r\ncdmTableName = PROCEDURE_OCCURRENCE\r\ncdmFieldName = modifier_concept_id\r\n**********/\r\n\r\n\r\nSELECT num_violated_rows, CASE WHEN denominator.num_rows = 0 THEN 0 ELSE 1.0*num_violated_rows/denominator.num_rows END  AS pct_violated_rows, \r\n  denominator.num_rows as num_denominator_rows\r\nFROM\r\n(\r\n\tSELECT COUNT_BIG(violated_rows.violating_field) AS num_violated_rows\r\n\tFROM\r\n\t(\r\n\t\tSELECT 'PROCEDURE_OCCURRENCE.modifier_concept_id' AS violating_field, cdmTable.* \r\n\t\t  FROM cdm_ibm_mdcd_v993.dbo.PROCEDURE_OCCURRENCE cdmTable\r\n\t\t WHERE ISNUMERIC(abs(cdmTable.modifier_concept_id)) = 0 AND cdmTable.modifier_concept_id IS NOT NULL\r\n\t) violated_rows\r\n) violated_row_count,\r\n( \r\n\tSELECT COUNT_BIG(*) AS num_rows\r\n\tFROM cdm_ibm_mdcd_v993.dbo.PROCEDURE_OCCURRENCE\r\n) denominator\r\n;","CHECK_NAME":"cdmDatatype","CHECK_LEVEL":"FIELD","CHECK_DESCRIPTION":"A yes or no value indicating if the modifier_concept_id in the PROCEDURE_OCCURRENCE is the expected data type based on the specification.","CDM_TABLE_NAME":"PROCEDURE_OCCURRENCE","CDM_FIELD_NAME":"modifier_concept_id","SQL_FILE":"field_cdm_datatype.sql","CATEGORY":"Conformance","SUBCATEGORY":"Value","CONTEXT":"Verification","checkId":383,"FAILED":0,"THRESHOLD_VALUE":0,"_row":"4.42"},{"NUM_VIOLATED_ROWS":0,"PCT_VIOLATED_ROWS":0,"NUM_DENOMINATOR_ROWS":1962984994,"EXECUTION_TIME":"6.085157 secs","QUERY_TEXT":"\r\n/*********\r\nFIELD_CDM_DATATYPE\r\n\r\nAt a minimum, for each field that is supposed to be an integer, verify it is an integer\r\n\r\nParameters used in this template:\r\ncdmDatabaseSchema = cdm_ibm_mdcd_v993.dbo\r\ncdmTableName = PROCEDURE_OCCURRENCE\r\ncdmFieldName = quantity\r\n**********/\r\n\r\n\r\nSELECT num_violated_rows, CASE WHEN denominator.num_rows = 0 THEN 0 ELSE 1.0*num_violated_rows/denominator.num_rows END  AS pct_violated_rows, \r\n  denominator.num_rows as num_denominator_rows\r\nFROM\r\n(\r\n\tSELECT COUNT_BIG(violated_rows.violating_field) AS num_violated_rows\r\n\tFROM\r\n\t(\r\n\t\tSELECT 'PROCEDURE_OCCURRENCE.quantity' AS violating_field, cdmTable.* \r\n\t\t  FROM cdm_ibm_mdcd_v993.dbo.PROCEDURE_OCCURRENCE cdmTable\r\n\t\t WHERE ISNUMERIC(abs(cdmTable.quantity)) = 0 AND cdmTable.quantity IS NOT NULL\r\n\t) violated_rows\r\n) violated_row_count,\r\n( \r\n\tSELECT COUNT_BIG(*) AS num_rows\r\n\tFROM cdm_ibm_mdcd_v993.dbo.PROCEDURE_OCCURRENCE\r\n) denominator\r\n;","CHECK_NAME":"cdmDatatype","CHECK_LEVEL":"FIELD","CHECK_DESCRIPTION":"A yes or no value indicating if the quantity in the PROCEDURE_OCCURRENCE is the expected data type based on the specification.","CDM_TABLE_NAME":"PROCEDURE_OCCURRENCE","CDM_FIELD_NAME":"quantity","SQL_FILE":"field_cdm_datatype.sql","CATEGORY":"Conformance","SUBCATEGORY":"Value","CONTEXT":"Verification","checkId":384,"FAILED":0,"THRESHOLD_VALUE":0,"_row":"4.43"},{"NUM_VIOLATED_ROWS":0,"PCT_VIOLATED_ROWS":0,"NUM_DENOMINATOR_ROWS":1962984994,"EXECUTION_TIME":"24.976773 secs","QUERY_TEXT":"\r\n/*********\r\nFIELD_CDM_DATATYPE\r\n\r\nAt a minimum, for each field that is supposed to be an integer, verify it is an integer\r\n\r\nParameters used in this template:\r\ncdmDatabaseSchema = cdm_ibm_mdcd_v993.dbo\r\ncdmTableName = PROCEDURE_OCCURRENCE\r\ncdmFieldName = provider_id\r\n**********/\r\n\r\n\r\nSELECT num_violated_rows, CASE WHEN denominator.num_rows = 0 THEN 0 ELSE 1.0*num_violated_rows/denominator.num_rows END  AS pct_violated_rows, \r\n  denominator.num_rows as num_denominator_rows\r\nFROM\r\n(\r\n\tSELECT COUNT_BIG(violated_rows.violating_field) AS num_violated_rows\r\n\tFROM\r\n\t(\r\n\t\tSELECT 'PROCEDURE_OCCURRENCE.provider_id' AS violating_field, cdmTable.* \r\n\t\t  FROM cdm_ibm_mdcd_v993.dbo.PROCEDURE_OCCURRENCE cdmTable\r\n\t\t WHERE ISNUMERIC(abs(cdmTable.provider_id)) = 0 AND cdmTable.provider_id IS NOT NULL\r\n\t) violated_rows\r\n) violated_row_count,\r\n( \r\n\tSELECT COUNT_BIG(*) AS num_rows\r\n\tFROM cdm_ibm_mdcd_v993.dbo.PROCEDURE_OCCURRENCE\r\n) denominator\r\n;","CHECK_NAME":"cdmDatatype","CHECK_LEVEL":"FIELD","CHECK_DESCRIPTION":"A yes or no value indicating if the provider_id in the PROCEDURE_OCCURRENCE is the expected data type based on the specification.","CDM_TABLE_NAME":"PROCEDURE_OCCURRENCE","CDM_FIELD_NAME":"provider_id","SQL_FILE":"field_cdm_datatype.sql","CATEGORY":"Conformance","SUBCATEGORY":"Value","CONTEXT":"Verification","checkId":385,"FAILED":0,"THRESHOLD_VALUE":0,"_row":"4.44"},{"NUM_VIOLATED_ROWS":0,"PCT_VIOLATED_ROWS":0,"NUM_DENOMINATOR_ROWS":1962984994,"EXECUTION_TIME":"13.281538 secs","QUERY_TEXT":"\r\n/*********\r\nFIELD_CDM_DATATYPE\r\n\r\nAt a minimum, for each field that is supposed to be an integer, verify it is an integer\r\n\r\nParameters used in this template:\r\ncdmDatabaseSchema = cdm_ibm_mdcd_v993.dbo\r\ncdmTableName = PROCEDURE_OCCURRENCE\r\ncdmFieldName = visit_occurrence_id\r\n**********/\r\n\r\n\r\nSELECT num_violated_rows, CASE WHEN denominator.num_rows = 0 THEN 0 ELSE 1.0*num_violated_rows/denominator.num_rows END  AS pct_violated_rows, \r\n  denominator.num_rows as num_denominator_rows\r\nFROM\r\n(\r\n\tSELECT COUNT_BIG(violated_rows.violating_field) AS num_violated_rows\r\n\tFROM\r\n\t(\r\n\t\tSELECT 'PROCEDURE_OCCURRENCE.visit_occurrence_id' AS violating_field, cdmTable.* \r\n\t\t  FROM cdm_ibm_mdcd_v993.dbo.PROCEDURE_OCCURRENCE cdmTable\r\n\t\t WHERE ISNUMERIC(abs(cdmTable.visit_occurrence_id)) = 0 AND cdmTable.visit_occurrence_id IS NOT NULL\r\n\t) violated_rows\r\n) violated_row_count,\r\n( \r\n\tSELECT COUNT_BIG(*) AS num_rows\r\n\tFROM cdm_ibm_mdcd_v993.dbo.PROCEDURE_OCCURRENCE\r\n) denominator\r\n;","CHECK_NAME":"cdmDatatype","CHECK_LEVEL":"FIELD","CHECK_DESCRIPTION":"A yes or no value indicating if the visit_occurrence_id in the PROCEDURE_OCCURRENCE is the expected data type based on the specification.","CDM_TABLE_NAME":"PROCEDURE_OCCURRENCE","CDM_FIELD_NAME":"visit_occurrence_id","SQL_FILE":"field_cdm_datatype.sql","CATEGORY":"Conformance","SUBCATEGORY":"Value","CONTEXT":"Verification","checkId":386,"FAILED":0,"THRESHOLD_VALUE":0,"_row":"4.45"},{"NUM_VIOLATED_ROWS":0,"PCT_VIOLATED_ROWS":0,"NUM_DENOMINATOR_ROWS":1962984994,"EXECUTION_TIME":"12.253347 secs","QUERY_TEXT":"\r\n/*********\r\nFIELD_CDM_DATATYPE\r\n\r\nAt a minimum, for each field that is supposed to be an integer, verify it is an integer\r\n\r\nParameters used in this template:\r\ncdmDatabaseSchema = cdm_ibm_mdcd_v993.dbo\r\ncdmTableName = PROCEDURE_OCCURRENCE\r\ncdmFieldName = visit_detail_id\r\n**********/\r\n\r\n\r\nSELECT num_violated_rows, CASE WHEN denominator.num_rows = 0 THEN 0 ELSE 1.0*num_violated_rows/denominator.num_rows END  AS pct_violated_rows, \r\n  denominator.num_rows as num_denominator_rows\r\nFROM\r\n(\r\n\tSELECT COUNT_BIG(violated_rows.violating_field) AS num_violated_rows\r\n\tFROM\r\n\t(\r\n\t\tSELECT 'PROCEDURE_OCCURRENCE.visit_detail_id' AS violating_field, cdmTable.* \r\n\t\t  FROM cdm_ibm_mdcd_v993.dbo.PROCEDURE_OCCURRENCE cdmTable\r\n\t\t WHERE ISNUMERIC(abs(cdmTable.visit_detail_id)) = 0 AND cdmTable.visit_detail_id IS NOT NULL\r\n\t) violated_rows\r\n) violated_row_count,\r\n( \r\n\tSELECT COUNT_BIG(*) AS num_rows\r\n\tFROM cdm_ibm_mdcd_v993.dbo.PROCEDURE_OCCURRENCE\r\n) denominator\r\n;","CHECK_NAME":"cdmDatatype","CHECK_LEVEL":"FIELD","CHECK_DESCRIPTION":"A yes or no value indicating if the visit_detail_id in the PROCEDURE_OCCURRENCE is the expected data type based on the specification.","CDM_TABLE_NAME":"PROCEDURE_OCCURRENCE","CDM_FIELD_NAME":"visit_detail_id","SQL_FILE":"field_cdm_datatype.sql","CATEGORY":"Conformance","SUBCATEGORY":"Value","CONTEXT":"Verification","checkId":387,"FAILED":0,"THRESHOLD_VALUE":0,"_row":"4.46"},{"NUM_VIOLATED_ROWS":0,"PCT_VIOLATED_ROWS":0,"NUM_DENOMINATOR_ROWS":1962984994,"EXECUTION_TIME":"10.849794 secs","QUERY_TEXT":"\r\n/*********\r\nFIELD_CDM_DATATYPE\r\n\r\nAt a minimum, for each field that is supposed to be an integer, verify it is an integer\r\n\r\nParameters used in this template:\r\ncdmDatabaseSchema = cdm_ibm_mdcd_v993.dbo\r\ncdmTableName = PROCEDURE_OCCURRENCE\r\ncdmFieldName = procedure_source_concept_id\r\n**********/\r\n\r\n\r\nSELECT num_violated_rows, CASE WHEN denominator.num_rows = 0 THEN 0 ELSE 1.0*num_violated_rows/denominator.num_rows END  AS pct_violated_rows, \r\n  denominator.num_rows as num_denominator_rows\r\nFROM\r\n(\r\n\tSELECT COUNT_BIG(violated_rows.violating_field) AS num_violated_rows\r\n\tFROM\r\n\t(\r\n\t\tSELECT 'PROCEDURE_OCCURRENCE.procedure_source_concept_id' AS violating_field, cdmTable.* \r\n\t\t  FROM cdm_ibm_mdcd_v993.dbo.PROCEDURE_OCCURRENCE cdmTable\r\n\t\t WHERE ISNUMERIC(abs(cdmTable.procedure_source_concept_id)) = 0 AND cdmTable.procedure_source_concept_id IS NOT NULL\r\n\t) violated_rows\r\n) violated_row_count,\r\n( \r\n\tSELECT COUNT_BIG(*) AS num_rows\r\n\tFROM cdm_ibm_mdcd_v993.dbo.PROCEDURE_OCCURRENCE\r\n) denominator\r\n;","CHECK_NAME":"cdmDatatype","CHECK_LEVEL":"FIELD","CHECK_DESCRIPTION":"A yes or no value indicating if the procedure_source_concept_id in the PROCEDURE_OCCURRENCE is the expected data type based on the specification.","CDM_TABLE_NAME":"PROCEDURE_OCCURRENCE","CDM_FIELD_NAME":"procedure_source_concept_id","SQL_FILE":"field_cdm_datatype.sql","CATEGORY":"Conformance","SUBCATEGORY":"Value","CONTEXT":"Verification","checkId":388,"FAILED":0,"THRESHOLD_VALUE":0,"_row":"4.47"},{"NUM_VIOLATED_ROWS":0,"PCT_VIOLATED_ROWS":0,"NUM_DENOMINATOR_ROWS":128742181,"EXECUTION_TIME":"3.527168 secs","QUERY_TEXT":"\r\n/*********\r\nFIELD_CDM_DATATYPE\r\n\r\nAt a minimum, for each field that is supposed to be an integer, verify it is an integer\r\n\r\nParameters used in this template:\r\ncdmDatabaseSchema = cdm_ibm_mdcd_v993.dbo\r\ncdmTableName = DEVICE_EXPOSURE\r\ncdmFieldName = device_concept_id\r\n**********/\r\n\r\n\r\nSELECT num_violated_rows, CASE WHEN denominator.num_rows = 0 THEN 0 ELSE 1.0*num_violated_rows/denominator.num_rows END  AS pct_violated_rows, \r\n  denominator.num_rows as num_denominator_rows\r\nFROM\r\n(\r\n\tSELECT COUNT_BIG(violated_rows.violating_field) AS num_violated_rows\r\n\tFROM\r\n\t(\r\n\t\tSELECT 'DEVICE_EXPOSURE.device_concept_id' AS violating_field, cdmTable.* \r\n\t\t  FROM cdm_ibm_mdcd_v993.dbo.DEVICE_EXPOSURE cdmTable\r\n\t\t WHERE ISNUMERIC(abs(cdmTable.device_concept_id)) = 0 AND cdmTable.device_concept_id IS NOT NULL\r\n\t) violated_rows\r\n) violated_row_count,\r\n( \r\n\tSELECT COUNT_BIG(*) AS num_rows\r\n\tFROM cdm_ibm_mdcd_v993.dbo.DEVICE_EXPOSURE\r\n) denominator\r\n;","CHECK_NAME":"cdmDatatype","CHECK_LEVEL":"FIELD","CHECK_DESCRIPTION":"A yes or no value indicating if the device_concept_id in the DEVICE_EXPOSURE is the expected data type based on the specification.","CDM_TABLE_NAME":"DEVICE_EXPOSURE","CDM_FIELD_NAME":"device_concept_id","SQL_FILE":"field_cdm_datatype.sql","CATEGORY":"Conformance","SUBCATEGORY":"Value","CONTEXT":"Verification","checkId":389,"FAILED":0,"THRESHOLD_VALUE":0,"_row":"4.48"},{"NUM_VIOLATED_ROWS":0,"PCT_VIOLATED_ROWS":0,"NUM_DENOMINATOR_ROWS":128742181,"EXECUTION_TIME":"4.214210 secs","QUERY_TEXT":"\r\n/*********\r\nFIELD_CDM_DATATYPE\r\n\r\nAt a minimum, for each field that is supposed to be an integer, verify it is an integer\r\n\r\nParameters used in this template:\r\ncdmDatabaseSchema = cdm_ibm_mdcd_v993.dbo\r\ncdmTableName = DEVICE_EXPOSURE\r\ncdmFieldName = device_type_concept_id\r\n**********/\r\n\r\n\r\nSELECT num_violated_rows, CASE WHEN denominator.num_rows = 0 THEN 0 ELSE 1.0*num_violated_rows/denominator.num_rows END  AS pct_violated_rows, \r\n  denominator.num_rows as num_denominator_rows\r\nFROM\r\n(\r\n\tSELECT COUNT_BIG(violated_rows.violating_field) AS num_violated_rows\r\n\tFROM\r\n\t(\r\n\t\tSELECT 'DEVICE_EXPOSURE.device_type_concept_id' AS violating_field, cdmTable.* \r\n\t\t  FROM cdm_ibm_mdcd_v993.dbo.DEVICE_EXPOSURE cdmTable\r\n\t\t WHERE ISNUMERIC(abs(cdmTable.device_type_concept_id)) = 0 AND cdmTable.device_type_concept_id IS NOT NULL\r\n\t) violated_rows\r\n) violated_row_count,\r\n( \r\n\tSELECT COUNT_BIG(*) AS num_rows\r\n\tFROM cdm_ibm_mdcd_v993.dbo.DEVICE_EXPOSURE\r\n) denominator\r\n;","CHECK_NAME":"cdmDatatype","CHECK_LEVEL":"FIELD","CHECK_DESCRIPTION":"A yes or no value indicating if the device_type_concept_id in the DEVICE_EXPOSURE is the expected data type based on the specification.","CDM_TABLE_NAME":"DEVICE_EXPOSURE","CDM_FIELD_NAME":"device_type_concept_id","SQL_FILE":"field_cdm_datatype.sql","CATEGORY":"Conformance","SUBCATEGORY":"Value","CONTEXT":"Verification","checkId":390,"FAILED":0,"THRESHOLD_VALUE":0,"_row":"4.49"},{"NUM_VIOLATED_ROWS":0,"PCT_VIOLATED_ROWS":0,"NUM_DENOMINATOR_ROWS":128742181,"EXECUTION_TIME":"4.517206 secs","QUERY_TEXT":"\r\n/*********\r\nFIELD_CDM_DATATYPE\r\n\r\nAt a minimum, for each field that is supposed to be an integer, verify it is an integer\r\n\r\nParameters used in this template:\r\ncdmDatabaseSchema = cdm_ibm_mdcd_v993.dbo\r\ncdmTableName = DEVICE_EXPOSURE\r\ncdmFieldName = quantity\r\n**********/\r\n\r\n\r\nSELECT num_violated_rows, CASE WHEN denominator.num_rows = 0 THEN 0 ELSE 1.0*num_violated_rows/denominator.num_rows END  AS pct_violated_rows, \r\n  denominator.num_rows as num_denominator_rows\r\nFROM\r\n(\r\n\tSELECT COUNT_BIG(violated_rows.violating_field) AS num_violated_rows\r\n\tFROM\r\n\t(\r\n\t\tSELECT 'DEVICE_EXPOSURE.quantity' AS violating_field, cdmTable.* \r\n\t\t  FROM cdm_ibm_mdcd_v993.dbo.DEVICE_EXPOSURE cdmTable\r\n\t\t WHERE ISNUMERIC(abs(cdmTable.quantity)) = 0 AND cdmTable.quantity IS NOT NULL\r\n\t) violated_rows\r\n) violated_row_count,\r\n( \r\n\tSELECT COUNT_BIG(*) AS num_rows\r\n\tFROM cdm_ibm_mdcd_v993.dbo.DEVICE_EXPOSURE\r\n) denominator\r\n;","CHECK_NAME":"cdmDatatype","CHECK_LEVEL":"FIELD","CHECK_DESCRIPTION":"A yes or no value indicating if the quantity in the DEVICE_EXPOSURE is the expected data type based on the specification.","CDM_TABLE_NAME":"DEVICE_EXPOSURE","CDM_FIELD_NAME":"quantity","SQL_FILE":"field_cdm_datatype.sql","CATEGORY":"Conformance","SUBCATEGORY":"Value","CONTEXT":"Verification","checkId":391,"FAILED":0,"THRESHOLD_VALUE":0,"_row":"4.50"},{"NUM_VIOLATED_ROWS":0,"PCT_VIOLATED_ROWS":0,"NUM_DENOMINATOR_ROWS":128742181,"EXECUTION_TIME":"6.291304 secs","QUERY_TEXT":"\r\n/*********\r\nFIELD_CDM_DATATYPE\r\n\r\nAt a minimum, for each field that is supposed to be an integer, verify it is an integer\r\n\r\nParameters used in this template:\r\ncdmDatabaseSchema = cdm_ibm_mdcd_v993.dbo\r\ncdmTableName = DEVICE_EXPOSURE\r\ncdmFieldName = provider_id\r\n**********/\r\n\r\n\r\nSELECT num_violated_rows, CASE WHEN denominator.num_rows = 0 THEN 0 ELSE 1.0*num_violated_rows/denominator.num_rows END  AS pct_violated_rows, \r\n  denominator.num_rows as num_denominator_rows\r\nFROM\r\n(\r\n\tSELECT COUNT_BIG(violated_rows.violating_field) AS num_violated_rows\r\n\tFROM\r\n\t(\r\n\t\tSELECT 'DEVICE_EXPOSURE.provider_id' AS violating_field, cdmTable.* \r\n\t\t  FROM cdm_ibm_mdcd_v993.dbo.DEVICE_EXPOSURE cdmTable\r\n\t\t WHERE ISNUMERIC(abs(cdmTable.provider_id)) = 0 AND cdmTable.provider_id IS NOT NULL\r\n\t) violated_rows\r\n) violated_row_count,\r\n( \r\n\tSELECT COUNT_BIG(*) AS num_rows\r\n\tFROM cdm_ibm_mdcd_v993.dbo.DEVICE_EXPOSURE\r\n) denominator\r\n;","CHECK_NAME":"cdmDatatype","CHECK_LEVEL":"FIELD","CHECK_DESCRIPTION":"A yes or no value indicating if the provider_id in the DEVICE_EXPOSURE is the expected data type based on the specification.","CDM_TABLE_NAME":"DEVICE_EXPOSURE","CDM_FIELD_NAME":"provider_id","SQL_FILE":"field_cdm_datatype.sql","CATEGORY":"Conformance","SUBCATEGORY":"Value","CONTEXT":"Verification","checkId":392,"FAILED":0,"THRESHOLD_VALUE":0,"_row":"4.51"},{"NUM_VIOLATED_ROWS":0,"PCT_VIOLATED_ROWS":0,"NUM_DENOMINATOR_ROWS":128742181,"EXECUTION_TIME":"3.510176 secs","QUERY_TEXT":"\r\n/*********\r\nFIELD_CDM_DATATYPE\r\n\r\nAt a minimum, for each field that is supposed to be an integer, verify it is an integer\r\n\r\nParameters used in this template:\r\ncdmDatabaseSchema = cdm_ibm_mdcd_v993.dbo\r\ncdmTableName = DEVICE_EXPOSURE\r\ncdmFieldName = visit_occurrence_id\r\n**********/\r\n\r\n\r\nSELECT num_violated_rows, CASE WHEN denominator.num_rows = 0 THEN 0 ELSE 1.0*num_violated_rows/denominator.num_rows END  AS pct_violated_rows, \r\n  denominator.num_rows as num_denominator_rows\r\nFROM\r\n(\r\n\tSELECT COUNT_BIG(violated_rows.violating_field) AS num_violated_rows\r\n\tFROM\r\n\t(\r\n\t\tSELECT 'DEVICE_EXPOSURE.visit_occurrence_id' AS violating_field, cdmTable.* \r\n\t\t  FROM cdm_ibm_mdcd_v993.dbo.DEVICE_EXPOSURE cdmTable\r\n\t\t WHERE ISNUMERIC(abs(cdmTable.visit_occurrence_id)) = 0 AND cdmTable.visit_occurrence_id IS NOT NULL\r\n\t) violated_rows\r\n) violated_row_count,\r\n( \r\n\tSELECT COUNT_BIG(*) AS num_rows\r\n\tFROM cdm_ibm_mdcd_v993.dbo.DEVICE_EXPOSURE\r\n) denominator\r\n;","CHECK_NAME":"cdmDatatype","CHECK_LEVEL":"FIELD","CHECK_DESCRIPTION":"A yes or no value indicating if the visit_occurrence_id in the DEVICE_EXPOSURE is the expected data type based on the specification.","CDM_TABLE_NAME":"DEVICE_EXPOSURE","CDM_FIELD_NAME":"visit_occurrence_id","SQL_FILE":"field_cdm_datatype.sql","CATEGORY":"Conformance","SUBCATEGORY":"Value","CONTEXT":"Verification","checkId":393,"FAILED":0,"THRESHOLD_VALUE":0,"_row":"4.52"},{"NUM_VIOLATED_ROWS":0,"PCT_VIOLATED_ROWS":0,"NUM_DENOMINATOR_ROWS":128742181,"EXECUTION_TIME":"7.308349 secs","QUERY_TEXT":"\r\n/*********\r\nFIELD_CDM_DATATYPE\r\n\r\nAt a minimum, for each field that is supposed to be an integer, verify it is an integer\r\n\r\nParameters used in this template:\r\ncdmDatabaseSchema = cdm_ibm_mdcd_v993.dbo\r\ncdmTableName = DEVICE_EXPOSURE\r\ncdmFieldName = visit_detail_id\r\n**********/\r\n\r\n\r\nSELECT num_violated_rows, CASE WHEN denominator.num_rows = 0 THEN 0 ELSE 1.0*num_violated_rows/denominator.num_rows END  AS pct_violated_rows, \r\n  denominator.num_rows as num_denominator_rows\r\nFROM\r\n(\r\n\tSELECT COUNT_BIG(violated_rows.violating_field) AS num_violated_rows\r\n\tFROM\r\n\t(\r\n\t\tSELECT 'DEVICE_EXPOSURE.visit_detail_id' AS violating_field, cdmTable.* \r\n\t\t  FROM cdm_ibm_mdcd_v993.dbo.DEVICE_EXPOSURE cdmTable\r\n\t\t WHERE ISNUMERIC(abs(cdmTable.visit_detail_id)) = 0 AND cdmTable.visit_detail_id IS NOT NULL\r\n\t) violated_rows\r\n) violated_row_count,\r\n( \r\n\tSELECT COUNT_BIG(*) AS num_rows\r\n\tFROM cdm_ibm_mdcd_v993.dbo.DEVICE_EXPOSURE\r\n) denominator\r\n;","CHECK_NAME":"cdmDatatype","CHECK_LEVEL":"FIELD","CHECK_DESCRIPTION":"A yes or no value indicating if the visit_detail_id in the DEVICE_EXPOSURE is the expected data type based on the specification.","CDM_TABLE_NAME":"DEVICE_EXPOSURE","CDM_FIELD_NAME":"visit_detail_id","SQL_FILE":"field_cdm_datatype.sql","CATEGORY":"Conformance","SUBCATEGORY":"Value","CONTEXT":"Verification","checkId":394,"FAILED":0,"THRESHOLD_VALUE":0,"_row":"4.53"},{"NUM_VIOLATED_ROWS":0,"PCT_VIOLATED_ROWS":0,"NUM_DENOMINATOR_ROWS":128742181,"EXECUTION_TIME":"7.748400 secs","QUERY_TEXT":"\r\n/*********\r\nFIELD_CDM_DATATYPE\r\n\r\nAt a minimum, for each field that is supposed to be an integer, verify it is an integer\r\n\r\nParameters used in this template:\r\ncdmDatabaseSchema = cdm_ibm_mdcd_v993.dbo\r\ncdmTableName = DEVICE_EXPOSURE\r\ncdmFieldName = device_source_concept_id\r\n**********/\r\n\r\n\r\nSELECT num_violated_rows, CASE WHEN denominator.num_rows = 0 THEN 0 ELSE 1.0*num_violated_rows/denominator.num_rows END  AS pct_violated_rows, \r\n  denominator.num_rows as num_denominator_rows\r\nFROM\r\n(\r\n\tSELECT COUNT_BIG(violated_rows.violating_field) AS num_violated_rows\r\n\tFROM\r\n\t(\r\n\t\tSELECT 'DEVICE_EXPOSURE.device_source_concept_id' AS violating_field, cdmTable.* \r\n\t\t  FROM cdm_ibm_mdcd_v993.dbo.DEVICE_EXPOSURE cdmTable\r\n\t\t WHERE ISNUMERIC(abs(cdmTable.device_source_concept_id)) = 0 AND cdmTable.device_source_concept_id IS NOT NULL\r\n\t) violated_rows\r\n) violated_row_count,\r\n( \r\n\tSELECT COUNT_BIG(*) AS num_rows\r\n\tFROM cdm_ibm_mdcd_v993.dbo.DEVICE_EXPOSURE\r\n) denominator\r\n;","CHECK_NAME":"cdmDatatype","CHECK_LEVEL":"FIELD","CHECK_DESCRIPTION":"A yes or no value indicating if the device_source_concept_id in the DEVICE_EXPOSURE is the expected data type based on the specification.","CDM_TABLE_NAME":"DEVICE_EXPOSURE","CDM_FIELD_NAME":"device_source_concept_id","SQL_FILE":"field_cdm_datatype.sql","CATEGORY":"Conformance","SUBCATEGORY":"Value","CONTEXT":"Verification","checkId":395,"FAILED":0,"THRESHOLD_VALUE":0,"_row":"4.54"},{"NUM_VIOLATED_ROWS":0,"PCT_VIOLATED_ROWS":0,"NUM_DENOMINATOR_ROWS":543034374,"EXECUTION_TIME":"6.561326 secs","QUERY_TEXT":"\r\n/*********\r\nFIELD_CDM_DATATYPE\r\n\r\nAt a minimum, for each field that is supposed to be an integer, verify it is an integer\r\n\r\nParameters used in this template:\r\ncdmDatabaseSchema = cdm_ibm_mdcd_v993.dbo\r\ncdmTableName = MEASUREMENT\r\ncdmFieldName = measurement_id\r\n**********/\r\n\r\n\r\nSELECT num_violated_rows, CASE WHEN denominator.num_rows = 0 THEN 0 ELSE 1.0*num_violated_rows/denominator.num_rows END  AS pct_violated_rows, \r\n  denominator.num_rows as num_denominator_rows\r\nFROM\r\n(\r\n\tSELECT COUNT_BIG(violated_rows.violating_field) AS num_violated_rows\r\n\tFROM\r\n\t(\r\n\t\tSELECT 'MEASUREMENT.measurement_id' AS violating_field, cdmTable.* \r\n\t\t  FROM cdm_ibm_mdcd_v993.dbo.MEASUREMENT cdmTable\r\n\t\t WHERE ISNUMERIC(abs(cdmTable.measurement_id)) = 0 AND cdmTable.measurement_id IS NOT NULL\r\n\t) violated_rows\r\n) violated_row_count,\r\n( \r\n\tSELECT COUNT_BIG(*) AS num_rows\r\n\tFROM cdm_ibm_mdcd_v993.dbo.MEASUREMENT\r\n) denominator\r\n;","CHECK_NAME":"cdmDatatype","CHECK_LEVEL":"FIELD","CHECK_DESCRIPTION":"A yes or no value indicating if the measurement_id in the MEASUREMENT is the expected data type based on the specification.","CDM_TABLE_NAME":"MEASUREMENT","CDM_FIELD_NAME":"measurement_id","SQL_FILE":"field_cdm_datatype.sql","CATEGORY":"Conformance","SUBCATEGORY":"Value","CONTEXT":"Verification","checkId":396,"FAILED":0,"THRESHOLD_VALUE":0,"_row":"4.55"},{"NUM_VIOLATED_ROWS":0,"PCT_VIOLATED_ROWS":0,"NUM_DENOMINATOR_ROWS":543034374,"EXECUTION_TIME":"5.503274 secs","QUERY_TEXT":"\r\n/*********\r\nFIELD_CDM_DATATYPE\r\n\r\nAt a minimum, for each field that is supposed to be an integer, verify it is an integer\r\n\r\nParameters used in this template:\r\ncdmDatabaseSchema = cdm_ibm_mdcd_v993.dbo\r\ncdmTableName = MEASUREMENT\r\ncdmFieldName = person_id\r\n**********/\r\n\r\n\r\nSELECT num_violated_rows, CASE WHEN denominator.num_rows = 0 THEN 0 ELSE 1.0*num_violated_rows/denominator.num_rows END  AS pct_violated_rows, \r\n  denominator.num_rows as num_denominator_rows\r\nFROM\r\n(\r\n\tSELECT COUNT_BIG(violated_rows.violating_field) AS num_violated_rows\r\n\tFROM\r\n\t(\r\n\t\tSELECT 'MEASUREMENT.person_id' AS violating_field, cdmTable.* \r\n\t\t  FROM cdm_ibm_mdcd_v993.dbo.MEASUREMENT cdmTable\r\n\t\t WHERE ISNUMERIC(abs(cdmTable.person_id)) = 0 AND cdmTable.person_id IS NOT NULL\r\n\t) violated_rows\r\n) violated_row_count,\r\n( \r\n\tSELECT COUNT_BIG(*) AS num_rows\r\n\tFROM cdm_ibm_mdcd_v993.dbo.MEASUREMENT\r\n) denominator\r\n;","CHECK_NAME":"cdmDatatype","CHECK_LEVEL":"FIELD","CHECK_DESCRIPTION":"A yes or no value indicating if the person_id in the MEASUREMENT is the expected data type based on the specification.","CDM_TABLE_NAME":"MEASUREMENT","CDM_FIELD_NAME":"person_id","SQL_FILE":"field_cdm_datatype.sql","CATEGORY":"Conformance","SUBCATEGORY":"Value","CONTEXT":"Verification","checkId":397,"FAILED":0,"THRESHOLD_VALUE":0,"_row":"4.56"},{"NUM_VIOLATED_ROWS":0,"PCT_VIOLATED_ROWS":0,"NUM_DENOMINATOR_ROWS":543034374,"EXECUTION_TIME":"5.782295 secs","QUERY_TEXT":"\r\n/*********\r\nFIELD_CDM_DATATYPE\r\n\r\nAt a minimum, for each field that is supposed to be an integer, verify it is an integer\r\n\r\nParameters used in this template:\r\ncdmDatabaseSchema = cdm_ibm_mdcd_v993.dbo\r\ncdmTableName = MEASUREMENT\r\ncdmFieldName = measurement_concept_id\r\n**********/\r\n\r\n\r\nSELECT num_violated_rows, CASE WHEN denominator.num_rows = 0 THEN 0 ELSE 1.0*num_violated_rows/denominator.num_rows END  AS pct_violated_rows, \r\n  denominator.num_rows as num_denominator_rows\r\nFROM\r\n(\r\n\tSELECT COUNT_BIG(violated_rows.violating_field) AS num_violated_rows\r\n\tFROM\r\n\t(\r\n\t\tSELECT 'MEASUREMENT.measurement_concept_id' AS violating_field, cdmTable.* \r\n\t\t  FROM cdm_ibm_mdcd_v993.dbo.MEASUREMENT cdmTable\r\n\t\t WHERE ISNUMERIC(abs(cdmTable.measurement_concept_id)) = 0 AND cdmTable.measurement_concept_id IS NOT NULL\r\n\t) violated_rows\r\n) violated_row_count,\r\n( \r\n\tSELECT COUNT_BIG(*) AS num_rows\r\n\tFROM cdm_ibm_mdcd_v993.dbo.MEASUREMENT\r\n) denominator\r\n;","CHECK_NAME":"cdmDatatype","CHECK_LEVEL":"FIELD","CHECK_DESCRIPTION":"A yes or no value indicating if the measurement_concept_id in the MEASUREMENT is the expected data type based on the specification.","CDM_TABLE_NAME":"MEASUREMENT","CDM_FIELD_NAME":"measurement_concept_id","SQL_FILE":"field_cdm_datatype.sql","CATEGORY":"Conformance","SUBCATEGORY":"Value","CONTEXT":"Verification","checkId":398,"FAILED":0,"THRESHOLD_VALUE":0,"_row":"4.57"},{"NUM_VIOLATED_ROWS":0,"PCT_VIOLATED_ROWS":0,"NUM_DENOMINATOR_ROWS":543034374,"EXECUTION_TIME":"6.822336 secs","QUERY_TEXT":"\r\n/*********\r\nFIELD_CDM_DATATYPE\r\n\r\nAt a minimum, for each field that is supposed to be an integer, verify it is an integer\r\n\r\nParameters used in this template:\r\ncdmDatabaseSchema = cdm_ibm_mdcd_v993.dbo\r\ncdmTableName = MEASUREMENT\r\ncdmFieldName = measurement_type_concept_id\r\n**********/\r\n\r\n\r\nSELECT num_violated_rows, CASE WHEN denominator.num_rows = 0 THEN 0 ELSE 1.0*num_violated_rows/denominator.num_rows END  AS pct_violated_rows, \r\n  denominator.num_rows as num_denominator_rows\r\nFROM\r\n(\r\n\tSELECT COUNT_BIG(violated_rows.violating_field) AS num_violated_rows\r\n\tFROM\r\n\t(\r\n\t\tSELECT 'MEASUREMENT.measurement_type_concept_id' AS violating_field, cdmTable.* \r\n\t\t  FROM cdm_ibm_mdcd_v993.dbo.MEASUREMENT cdmTable\r\n\t\t WHERE ISNUMERIC(abs(cdmTable.measurement_type_concept_id)) = 0 AND cdmTable.measurement_type_concept_id IS NOT NULL\r\n\t) violated_rows\r\n) violated_row_count,\r\n( \r\n\tSELECT COUNT_BIG(*) AS num_rows\r\n\tFROM cdm_ibm_mdcd_v993.dbo.MEASUREMENT\r\n) denominator\r\n;","CHECK_NAME":"cdmDatatype","CHECK_LEVEL":"FIELD","CHECK_DESCRIPTION":"A yes or no value indicating if the measurement_type_concept_id in the MEASUREMENT is the expected data type based on the specification.","CDM_TABLE_NAME":"MEASUREMENT","CDM_FIELD_NAME":"measurement_type_concept_id","SQL_FILE":"field_cdm_datatype.sql","CATEGORY":"Conformance","SUBCATEGORY":"Value","CONTEXT":"Verification","checkId":399,"FAILED":0,"THRESHOLD_VALUE":0,"_row":"4.58"},{"NUM_VIOLATED_ROWS":0,"PCT_VIOLATED_ROWS":0,"NUM_DENOMINATOR_ROWS":543034374,"EXECUTION_TIME":"7.472370 secs","QUERY_TEXT":"\r\n/*********\r\nFIELD_CDM_DATATYPE\r\n\r\nAt a minimum, for each field that is supposed to be an integer, verify it is an integer\r\n\r\nParameters used in this template:\r\ncdmDatabaseSchema = cdm_ibm_mdcd_v993.dbo\r\ncdmTableName = MEASUREMENT\r\ncdmFieldName = operator_concept_id\r\n**********/\r\n\r\n\r\nSELECT num_violated_rows, CASE WHEN denominator.num_rows = 0 THEN 0 ELSE 1.0*num_violated_rows/denominator.num_rows END  AS pct_violated_rows, \r\n  denominator.num_rows as num_denominator_rows\r\nFROM\r\n(\r\n\tSELECT COUNT_BIG(violated_rows.violating_field) AS num_violated_rows\r\n\tFROM\r\n\t(\r\n\t\tSELECT 'MEASUREMENT.operator_concept_id' AS violating_field, cdmTable.* \r\n\t\t  FROM cdm_ibm_mdcd_v993.dbo.MEASUREMENT cdmTable\r\n\t\t WHERE ISNUMERIC(abs(cdmTable.operator_concept_id)) = 0 AND cdmTable.operator_concept_id IS NOT NULL\r\n\t) violated_rows\r\n) violated_row_count,\r\n( \r\n\tSELECT COUNT_BIG(*) AS num_rows\r\n\tFROM cdm_ibm_mdcd_v993.dbo.MEASUREMENT\r\n) denominator\r\n;","CHECK_NAME":"cdmDatatype","CHECK_LEVEL":"FIELD","CHECK_DESCRIPTION":"A yes or no value indicating if the operator_concept_id in the MEASUREMENT is the expected data type based on the specification.","CDM_TABLE_NAME":"MEASUREMENT","CDM_FIELD_NAME":"operator_concept_id","SQL_FILE":"field_cdm_datatype.sql","CATEGORY":"Conformance","SUBCATEGORY":"Value","CONTEXT":"Verification","checkId":400,"FAILED":0,"THRESHOLD_VALUE":0,"_row":"4.59"},{"NUM_VIOLATED_ROWS":0,"PCT_VIOLATED_ROWS":0,"NUM_DENOMINATOR_ROWS":543034374,"EXECUTION_TIME":"3.320171 secs","QUERY_TEXT":"\r\n/*********\r\nFIELD_CDM_DATATYPE\r\n\r\nAt a minimum, for each field that is supposed to be an integer, verify it is an integer\r\n\r\nParameters used in this template:\r\ncdmDatabaseSchema = cdm_ibm_mdcd_v993.dbo\r\ncdmTableName = MEASUREMENT\r\ncdmFieldName = value_as_concept_id\r\n**********/\r\n\r\n\r\nSELECT num_violated_rows, CASE WHEN denominator.num_rows = 0 THEN 0 ELSE 1.0*num_violated_rows/denominator.num_rows END  AS pct_violated_rows, \r\n  denominator.num_rows as num_denominator_rows\r\nFROM\r\n(\r\n\tSELECT COUNT_BIG(violated_rows.violating_field) AS num_violated_rows\r\n\tFROM\r\n\t(\r\n\t\tSELECT 'MEASUREMENT.value_as_concept_id' AS violating_field, cdmTable.* \r\n\t\t  FROM cdm_ibm_mdcd_v993.dbo.MEASUREMENT cdmTable\r\n\t\t WHERE ISNUMERIC(abs(cdmTable.value_as_concept_id)) = 0 AND cdmTable.value_as_concept_id IS NOT NULL\r\n\t) violated_rows\r\n) violated_row_count,\r\n( \r\n\tSELECT COUNT_BIG(*) AS num_rows\r\n\tFROM cdm_ibm_mdcd_v993.dbo.MEASUREMENT\r\n) denominator\r\n;","CHECK_NAME":"cdmDatatype","CHECK_LEVEL":"FIELD","CHECK_DESCRIPTION":"A yes or no value indicating if the value_as_concept_id in the MEASUREMENT is the expected data type based on the specification.","CDM_TABLE_NAME":"MEASUREMENT","CDM_FIELD_NAME":"value_as_concept_id","SQL_FILE":"field_cdm_datatype.sql","CATEGORY":"Conformance","SUBCATEGORY":"Value","CONTEXT":"Verification","checkId":401,"FAILED":0,"THRESHOLD_VALUE":0,"_row":"4.60"},{"NUM_VIOLATED_ROWS":0,"PCT_VIOLATED_ROWS":0,"NUM_DENOMINATOR_ROWS":543034374,"EXECUTION_TIME":"2.481124 secs","QUERY_TEXT":"\r\n/*********\r\nFIELD_CDM_DATATYPE\r\n\r\nAt a minimum, for each field that is supposed to be an integer, verify it is an integer\r\n\r\nParameters used in this template:\r\ncdmDatabaseSchema = cdm_ibm_mdcd_v993.dbo\r\ncdmTableName = MEASUREMENT\r\ncdmFieldName = unit_concept_id\r\n**********/\r\n\r\n\r\nSELECT num_violated_rows, CASE WHEN denominator.num_rows = 0 THEN 0 ELSE 1.0*num_violated_rows/denominator.num_rows END  AS pct_violated_rows, \r\n  denominator.num_rows as num_denominator_rows\r\nFROM\r\n(\r\n\tSELECT COUNT_BIG(violated_rows.violating_field) AS num_violated_rows\r\n\tFROM\r\n\t(\r\n\t\tSELECT 'MEASUREMENT.unit_concept_id' AS violating_field, cdmTable.* \r\n\t\t  FROM cdm_ibm_mdcd_v993.dbo.MEASUREMENT cdmTable\r\n\t\t WHERE ISNUMERIC(abs(cdmTable.unit_concept_id)) = 0 AND cdmTable.unit_concept_id IS NOT NULL\r\n\t) violated_rows\r\n) violated_row_count,\r\n( \r\n\tSELECT COUNT_BIG(*) AS num_rows\r\n\tFROM cdm_ibm_mdcd_v993.dbo.MEASUREMENT\r\n) denominator\r\n;","CHECK_NAME":"cdmDatatype","CHECK_LEVEL":"FIELD","CHECK_DESCRIPTION":"A yes or no value indicating if the unit_concept_id in the MEASUREMENT is the expected data type based on the specification.","CDM_TABLE_NAME":"MEASUREMENT","CDM_FIELD_NAME":"unit_concept_id","SQL_FILE":"field_cdm_datatype.sql","CATEGORY":"Conformance","SUBCATEGORY":"Value","CONTEXT":"Verification","checkId":402,"FAILED":0,"THRESHOLD_VALUE":0,"_row":"4.61"},{"NUM_VIOLATED_ROWS":0,"PCT_VIOLATED_ROWS":0,"NUM_DENOMINATOR_ROWS":543034374,"EXECUTION_TIME":"7.668382 secs","QUERY_TEXT":"\r\n/*********\r\nFIELD_CDM_DATATYPE\r\n\r\nAt a minimum, for each field that is supposed to be an integer, verify it is an integer\r\n\r\nParameters used in this template:\r\ncdmDatabaseSchema = cdm_ibm_mdcd_v993.dbo\r\ncdmTableName = MEASUREMENT\r\ncdmFieldName = provider_id\r\n**********/\r\n\r\n\r\nSELECT num_violated_rows, CASE WHEN denominator.num_rows = 0 THEN 0 ELSE 1.0*num_violated_rows/denominator.num_rows END  AS pct_violated_rows, \r\n  denominator.num_rows as num_denominator_rows\r\nFROM\r\n(\r\n\tSELECT COUNT_BIG(violated_rows.violating_field) AS num_violated_rows\r\n\tFROM\r\n\t(\r\n\t\tSELECT 'MEASUREMENT.provider_id' AS violating_field, cdmTable.* \r\n\t\t  FROM cdm_ibm_mdcd_v993.dbo.MEASUREMENT cdmTable\r\n\t\t WHERE ISNUMERIC(abs(cdmTable.provider_id)) = 0 AND cdmTable.provider_id IS NOT NULL\r\n\t) violated_rows\r\n) violated_row_count,\r\n( \r\n\tSELECT COUNT_BIG(*) AS num_rows\r\n\tFROM cdm_ibm_mdcd_v993.dbo.MEASUREMENT\r\n) denominator\r\n;","CHECK_NAME":"cdmDatatype","CHECK_LEVEL":"FIELD","CHECK_DESCRIPTION":"A yes or no value indicating if the provider_id in the MEASUREMENT is the expected data type based on the specification.","CDM_TABLE_NAME":"MEASUREMENT","CDM_FIELD_NAME":"provider_id","SQL_FILE":"field_cdm_datatype.sql","CATEGORY":"Conformance","SUBCATEGORY":"Value","CONTEXT":"Verification","checkId":403,"FAILED":0,"THRESHOLD_VALUE":0,"_row":"4.62"},{"NUM_VIOLATED_ROWS":0,"PCT_VIOLATED_ROWS":0,"NUM_DENOMINATOR_ROWS":543034374,"EXECUTION_TIME":"4.813232 secs","QUERY_TEXT":"\r\n/*********\r\nFIELD_CDM_DATATYPE\r\n\r\nAt a minimum, for each field that is supposed to be an integer, verify it is an integer\r\n\r\nParameters used in this template:\r\ncdmDatabaseSchema = cdm_ibm_mdcd_v993.dbo\r\ncdmTableName = MEASUREMENT\r\ncdmFieldName = visit_occurrence_id\r\n**********/\r\n\r\n\r\nSELECT num_violated_rows, CASE WHEN denominator.num_rows = 0 THEN 0 ELSE 1.0*num_violated_rows/denominator.num_rows END  AS pct_violated_rows, \r\n  denominator.num_rows as num_denominator_rows\r\nFROM\r\n(\r\n\tSELECT COUNT_BIG(violated_rows.violating_field) AS num_violated_rows\r\n\tFROM\r\n\t(\r\n\t\tSELECT 'MEASUREMENT.visit_occurrence_id' AS violating_field, cdmTable.* \r\n\t\t  FROM cdm_ibm_mdcd_v993.dbo.MEASUREMENT cdmTable\r\n\t\t WHERE ISNUMERIC(abs(cdmTable.visit_occurrence_id)) = 0 AND cdmTable.visit_occurrence_id IS NOT NULL\r\n\t) violated_rows\r\n) violated_row_count,\r\n( \r\n\tSELECT COUNT_BIG(*) AS num_rows\r\n\tFROM cdm_ibm_mdcd_v993.dbo.MEASUREMENT\r\n) denominator\r\n;","CHECK_NAME":"cdmDatatype","CHECK_LEVEL":"FIELD","CHECK_DESCRIPTION":"A yes or no value indicating if the visit_occurrence_id in the MEASUREMENT is the expected data type based on the specification.","CDM_TABLE_NAME":"MEASUREMENT","CDM_FIELD_NAME":"visit_occurrence_id","SQL_FILE":"field_cdm_datatype.sql","CATEGORY":"Conformance","SUBCATEGORY":"Value","CONTEXT":"Verification","checkId":404,"FAILED":0,"THRESHOLD_VALUE":0,"_row":"4.63"},{"NUM_VIOLATED_ROWS":0,"PCT_VIOLATED_ROWS":0,"NUM_DENOMINATOR_ROWS":543034374,"EXECUTION_TIME":"6.307321 secs","QUERY_TEXT":"\r\n/*********\r\nFIELD_CDM_DATATYPE\r\n\r\nAt a minimum, for each field that is supposed to be an integer, verify it is an integer\r\n\r\nParameters used in this template:\r\ncdmDatabaseSchema = cdm_ibm_mdcd_v993.dbo\r\ncdmTableName = MEASUREMENT\r\ncdmFieldName = visit_detail_id\r\n**********/\r\n\r\n\r\nSELECT num_violated_rows, CASE WHEN denominator.num_rows = 0 THEN 0 ELSE 1.0*num_violated_rows/denominator.num_rows END  AS pct_violated_rows, \r\n  denominator.num_rows as num_denominator_rows\r\nFROM\r\n(\r\n\tSELECT COUNT_BIG(violated_rows.violating_field) AS num_violated_rows\r\n\tFROM\r\n\t(\r\n\t\tSELECT 'MEASUREMENT.visit_detail_id' AS violating_field, cdmTable.* \r\n\t\t  FROM cdm_ibm_mdcd_v993.dbo.MEASUREMENT cdmTable\r\n\t\t WHERE ISNUMERIC(abs(cdmTable.visit_detail_id)) = 0 AND cdmTable.visit_detail_id IS NOT NULL\r\n\t) violated_rows\r\n) violated_row_count,\r\n( \r\n\tSELECT COUNT_BIG(*) AS num_rows\r\n\tFROM cdm_ibm_mdcd_v993.dbo.MEASUREMENT\r\n) denominator\r\n;","CHECK_NAME":"cdmDatatype","CHECK_LEVEL":"FIELD","CHECK_DESCRIPTION":"A yes or no value indicating if the visit_detail_id in the MEASUREMENT is the expected data type based on the specification.","CDM_TABLE_NAME":"MEASUREMENT","CDM_FIELD_NAME":"visit_detail_id","SQL_FILE":"field_cdm_datatype.sql","CATEGORY":"Conformance","SUBCATEGORY":"Value","CONTEXT":"Verification","checkId":405,"FAILED":0,"THRESHOLD_VALUE":0,"_row":"4.64"},{"NUM_VIOLATED_ROWS":0,"PCT_VIOLATED_ROWS":0,"NUM_DENOMINATOR_ROWS":543034374,"EXECUTION_TIME":"4.594222 secs","QUERY_TEXT":"\r\n/*********\r\nFIELD_CDM_DATATYPE\r\n\r\nAt a minimum, for each field that is supposed to be an integer, verify it is an integer\r\n\r\nParameters used in this template:\r\ncdmDatabaseSchema = cdm_ibm_mdcd_v993.dbo\r\ncdmTableName = MEASUREMENT\r\ncdmFieldName = measurement_source_concept_id\r\n**********/\r\n\r\n\r\nSELECT num_violated_rows, CASE WHEN denominator.num_rows = 0 THEN 0 ELSE 1.0*num_violated_rows/denominator.num_rows END  AS pct_violated_rows, \r\n  denominator.num_rows as num_denominator_rows\r\nFROM\r\n(\r\n\tSELECT COUNT_BIG(violated_rows.violating_field) AS num_violated_rows\r\n\tFROM\r\n\t(\r\n\t\tSELECT 'MEASUREMENT.measurement_source_concept_id' AS violating_field, cdmTable.* \r\n\t\t  FROM cdm_ibm_mdcd_v993.dbo.MEASUREMENT cdmTable\r\n\t\t WHERE ISNUMERIC(abs(cdmTable.measurement_source_concept_id)) = 0 AND cdmTable.measurement_source_concept_id IS NOT NULL\r\n\t) violated_rows\r\n) violated_row_count,\r\n( \r\n\tSELECT COUNT_BIG(*) AS num_rows\r\n\tFROM cdm_ibm_mdcd_v993.dbo.MEASUREMENT\r\n) denominator\r\n;","CHECK_NAME":"cdmDatatype","CHECK_LEVEL":"FIELD","CHECK_DESCRIPTION":"A yes or no value indicating if the measurement_source_concept_id in the MEASUREMENT is the expected data type based on the specification.","CDM_TABLE_NAME":"MEASUREMENT","CDM_FIELD_NAME":"measurement_source_concept_id","SQL_FILE":"field_cdm_datatype.sql","CATEGORY":"Conformance","SUBCATEGORY":"Value","CONTEXT":"Verification","checkId":406,"FAILED":0,"THRESHOLD_VALUE":0,"_row":"4.65"},{"NUM_VIOLATED_ROWS":0,"PCT_VIOLATED_ROWS":0,"NUM_DENOMINATOR_ROWS":1957264378,"EXECUTION_TIME":"13.434675 secs","QUERY_TEXT":"\r\n/*********\r\nFIELD_CDM_DATATYPE\r\n\r\nAt a minimum, for each field that is supposed to be an integer, verify it is an integer\r\n\r\nParameters used in this template:\r\ncdmDatabaseSchema = cdm_ibm_mdcd_v993.dbo\r\ncdmTableName = VISIT_DETAIL\r\ncdmFieldName = visit_detail_id\r\n**********/\r\n\r\n\r\nSELECT num_violated_rows, CASE WHEN denominator.num_rows = 0 THEN 0 ELSE 1.0*num_violated_rows/denominator.num_rows END  AS pct_violated_rows, \r\n  denominator.num_rows as num_denominator_rows\r\nFROM\r\n(\r\n\tSELECT COUNT_BIG(violated_rows.violating_field) AS num_violated_rows\r\n\tFROM\r\n\t(\r\n\t\tSELECT 'VISIT_DETAIL.visit_detail_id' AS violating_field, cdmTable.* \r\n\t\t  FROM cdm_ibm_mdcd_v993.dbo.VISIT_DETAIL cdmTable\r\n\t\t WHERE ISNUMERIC(abs(cdmTable.visit_detail_id)) = 0 AND cdmTable.visit_detail_id IS NOT NULL\r\n\t) violated_rows\r\n) violated_row_count,\r\n( \r\n\tSELECT COUNT_BIG(*) AS num_rows\r\n\tFROM cdm_ibm_mdcd_v993.dbo.VISIT_DETAIL\r\n) denominator\r\n;","CHECK_NAME":"cdmDatatype","CHECK_LEVEL":"FIELD","CHECK_DESCRIPTION":"A yes or no value indicating if the visit_detail_id in the VISIT_DETAIL is the expected data type based on the specification.","CDM_TABLE_NAME":"VISIT_DETAIL","CDM_FIELD_NAME":"visit_detail_id","SQL_FILE":"field_cdm_datatype.sql","CATEGORY":"Conformance","SUBCATEGORY":"Value","CONTEXT":"Verification","checkId":407,"FAILED":0,"THRESHOLD_VALUE":0,"_row":"4.66"},{"NUM_VIOLATED_ROWS":0,"PCT_VIOLATED_ROWS":0,"NUM_DENOMINATOR_ROWS":1957264378,"EXECUTION_TIME":"9.915498 secs","QUERY_TEXT":"\r\n/*********\r\nFIELD_CDM_DATATYPE\r\n\r\nAt a minimum, for each field that is supposed to be an integer, verify it is an integer\r\n\r\nParameters used in this template:\r\ncdmDatabaseSchema = cdm_ibm_mdcd_v993.dbo\r\ncdmTableName = VISIT_DETAIL\r\ncdmFieldName = person_id\r\n**********/\r\n\r\n\r\nSELECT num_violated_rows, CASE WHEN denominator.num_rows = 0 THEN 0 ELSE 1.0*num_violated_rows/denominator.num_rows END  AS pct_violated_rows, \r\n  denominator.num_rows as num_denominator_rows\r\nFROM\r\n(\r\n\tSELECT COUNT_BIG(violated_rows.violating_field) AS num_violated_rows\r\n\tFROM\r\n\t(\r\n\t\tSELECT 'VISIT_DETAIL.person_id' AS violating_field, cdmTable.* \r\n\t\t  FROM cdm_ibm_mdcd_v993.dbo.VISIT_DETAIL cdmTable\r\n\t\t WHERE ISNUMERIC(abs(cdmTable.person_id)) = 0 AND cdmTable.person_id IS NOT NULL\r\n\t) violated_rows\r\n) violated_row_count,\r\n( \r\n\tSELECT COUNT_BIG(*) AS num_rows\r\n\tFROM cdm_ibm_mdcd_v993.dbo.VISIT_DETAIL\r\n) denominator\r\n;","CHECK_NAME":"cdmDatatype","CHECK_LEVEL":"FIELD","CHECK_DESCRIPTION":"A yes or no value indicating if the person_id in the VISIT_DETAIL is the expected data type based on the specification.","CDM_TABLE_NAME":"VISIT_DETAIL","CDM_FIELD_NAME":"person_id","SQL_FILE":"field_cdm_datatype.sql","CATEGORY":"Conformance","SUBCATEGORY":"Value","CONTEXT":"Verification","checkId":408,"FAILED":0,"THRESHOLD_VALUE":0,"_row":"4.67"},{"NUM_VIOLATED_ROWS":0,"PCT_VIOLATED_ROWS":0,"NUM_DENOMINATOR_ROWS":1957264378,"EXECUTION_TIME":"8.652427 secs","QUERY_TEXT":"\r\n/*********\r\nFIELD_CDM_DATATYPE\r\n\r\nAt a minimum, for each field that is supposed to be an integer, verify it is an integer\r\n\r\nParameters used in this template:\r\ncdmDatabaseSchema = cdm_ibm_mdcd_v993.dbo\r\ncdmTableName = VISIT_DETAIL\r\ncdmFieldName = visit_detail_concept_id\r\n**********/\r\n\r\n\r\nSELECT num_violated_rows, CASE WHEN denominator.num_rows = 0 THEN 0 ELSE 1.0*num_violated_rows/denominator.num_rows END  AS pct_violated_rows, \r\n  denominator.num_rows as num_denominator_rows\r\nFROM\r\n(\r\n\tSELECT COUNT_BIG(violated_rows.violating_field) AS num_violated_rows\r\n\tFROM\r\n\t(\r\n\t\tSELECT 'VISIT_DETAIL.visit_detail_concept_id' AS violating_field, cdmTable.* \r\n\t\t  FROM cdm_ibm_mdcd_v993.dbo.VISIT_DETAIL cdmTable\r\n\t\t WHERE ISNUMERIC(abs(cdmTable.visit_detail_concept_id)) = 0 AND cdmTable.visit_detail_concept_id IS NOT NULL\r\n\t) violated_rows\r\n) violated_row_count,\r\n( \r\n\tSELECT COUNT_BIG(*) AS num_rows\r\n\tFROM cdm_ibm_mdcd_v993.dbo.VISIT_DETAIL\r\n) denominator\r\n;","CHECK_NAME":"cdmDatatype","CHECK_LEVEL":"FIELD","CHECK_DESCRIPTION":"A yes or no value indicating if the visit_detail_concept_id in the VISIT_DETAIL is the expected data type based on the specification.","CDM_TABLE_NAME":"VISIT_DETAIL","CDM_FIELD_NAME":"visit_detail_concept_id","SQL_FILE":"field_cdm_datatype.sql","CATEGORY":"Conformance","SUBCATEGORY":"Value","CONTEXT":"Verification","checkId":409,"FAILED":0,"THRESHOLD_VALUE":0,"_row":"4.68"},{"NUM_VIOLATED_ROWS":0,"PCT_VIOLATED_ROWS":0,"NUM_DENOMINATOR_ROWS":1957264378,"EXECUTION_TIME":"19.800003 secs","QUERY_TEXT":"\r\n/*********\r\nFIELD_CDM_DATATYPE\r\n\r\nAt a minimum, for each field that is supposed to be an integer, verify it is an integer\r\n\r\nParameters used in this template:\r\ncdmDatabaseSchema = cdm_ibm_mdcd_v993.dbo\r\ncdmTableName = VISIT_DETAIL\r\ncdmFieldName = provider_id\r\n**********/\r\n\r\n\r\nSELECT num_violated_rows, CASE WHEN denominator.num_rows = 0 THEN 0 ELSE 1.0*num_violated_rows/denominator.num_rows END  AS pct_violated_rows, \r\n  denominator.num_rows as num_denominator_rows\r\nFROM\r\n(\r\n\tSELECT COUNT_BIG(violated_rows.violating_field) AS num_violated_rows\r\n\tFROM\r\n\t(\r\n\t\tSELECT 'VISIT_DETAIL.provider_id' AS violating_field, cdmTable.* \r\n\t\t  FROM cdm_ibm_mdcd_v993.dbo.VISIT_DETAIL cdmTable\r\n\t\t WHERE ISNUMERIC(abs(cdmTable.provider_id)) = 0 AND cdmTable.provider_id IS NOT NULL\r\n\t) violated_rows\r\n) violated_row_count,\r\n( \r\n\tSELECT COUNT_BIG(*) AS num_rows\r\n\tFROM cdm_ibm_mdcd_v993.dbo.VISIT_DETAIL\r\n) denominator\r\n;","CHECK_NAME":"cdmDatatype","CHECK_LEVEL":"FIELD","CHECK_DESCRIPTION":"A yes or no value indicating if the provider_id in the VISIT_DETAIL is the expected data type based on the specification.","CDM_TABLE_NAME":"VISIT_DETAIL","CDM_FIELD_NAME":"provider_id","SQL_FILE":"field_cdm_datatype.sql","CATEGORY":"Conformance","SUBCATEGORY":"Value","CONTEXT":"Verification","checkId":410,"FAILED":0,"THRESHOLD_VALUE":0,"_row":"4.69"},{"NUM_VIOLATED_ROWS":0,"PCT_VIOLATED_ROWS":0,"NUM_DENOMINATOR_ROWS":1957264378,"EXECUTION_TIME":"0.739028 secs","QUERY_TEXT":"\r\n/*********\r\nFIELD_CDM_DATATYPE\r\n\r\nAt a minimum, for each field that is supposed to be an integer, verify it is an integer\r\n\r\nParameters used in this template:\r\ncdmDatabaseSchema = cdm_ibm_mdcd_v993.dbo\r\ncdmTableName = VISIT_DETAIL\r\ncdmFieldName = care_site_id\r\n**********/\r\n\r\n\r\nSELECT num_violated_rows, CASE WHEN denominator.num_rows = 0 THEN 0 ELSE 1.0*num_violated_rows/denominator.num_rows END  AS pct_violated_rows, \r\n  denominator.num_rows as num_denominator_rows\r\nFROM\r\n(\r\n\tSELECT COUNT_BIG(violated_rows.violating_field) AS num_violated_rows\r\n\tFROM\r\n\t(\r\n\t\tSELECT 'VISIT_DETAIL.care_site_id' AS violating_field, cdmTable.* \r\n\t\t  FROM cdm_ibm_mdcd_v993.dbo.VISIT_DETAIL cdmTable\r\n\t\t WHERE ISNUMERIC(abs(cdmTable.care_site_id)) = 0 AND cdmTable.care_site_id IS NOT NULL\r\n\t) violated_rows\r\n) violated_row_count,\r\n( \r\n\tSELECT COUNT_BIG(*) AS num_rows\r\n\tFROM cdm_ibm_mdcd_v993.dbo.VISIT_DETAIL\r\n) denominator\r\n;","CHECK_NAME":"cdmDatatype","CHECK_LEVEL":"FIELD","CHECK_DESCRIPTION":"A yes or no value indicating if the care_site_id in the VISIT_DETAIL is the expected data type based on the specification.","CDM_TABLE_NAME":"VISIT_DETAIL","CDM_FIELD_NAME":"care_site_id","SQL_FILE":"field_cdm_datatype.sql","CATEGORY":"Conformance","SUBCATEGORY":"Value","CONTEXT":"Verification","checkId":411,"FAILED":0,"THRESHOLD_VALUE":0,"_row":"4.70"},{"NUM_VIOLATED_ROWS":0,"PCT_VIOLATED_ROWS":0,"NUM_DENOMINATOR_ROWS":2269399531,"EXECUTION_TIME":"13.991709 secs","QUERY_TEXT":"\r\n/*********\r\nFIELD_CDM_DATATYPE\r\n\r\nAt a minimum, for each field that is supposed to be an integer, verify it is an integer\r\n\r\nParameters used in this template:\r\ncdmDatabaseSchema = cdm_ibm_mdcd_v993.dbo\r\ncdmTableName = OBSERVATION\r\ncdmFieldName = observation_id\r\n**********/\r\n\r\n\r\nSELECT num_violated_rows, CASE WHEN denominator.num_rows = 0 THEN 0 ELSE 1.0*num_violated_rows/denominator.num_rows END  AS pct_violated_rows, \r\n  denominator.num_rows as num_denominator_rows\r\nFROM\r\n(\r\n\tSELECT COUNT_BIG(violated_rows.violating_field) AS num_violated_rows\r\n\tFROM\r\n\t(\r\n\t\tSELECT 'OBSERVATION.observation_id' AS violating_field, cdmTable.* \r\n\t\t  FROM cdm_ibm_mdcd_v993.dbo.OBSERVATION cdmTable\r\n\t\t WHERE ISNUMERIC(abs(cdmTable.observation_id)) = 0 AND cdmTable.observation_id IS NOT NULL\r\n\t) violated_rows\r\n) violated_row_count,\r\n( \r\n\tSELECT COUNT_BIG(*) AS num_rows\r\n\tFROM cdm_ibm_mdcd_v993.dbo.OBSERVATION\r\n) denominator\r\n;","CHECK_NAME":"cdmDatatype","CHECK_LEVEL":"FIELD","CHECK_DESCRIPTION":"A yes or no value indicating if the observation_id in the OBSERVATION is the expected data type based on the specification.","CDM_TABLE_NAME":"OBSERVATION","CDM_FIELD_NAME":"observation_id","SQL_FILE":"field_cdm_datatype.sql","CATEGORY":"Conformance","SUBCATEGORY":"Value","CONTEXT":"Verification","checkId":412,"FAILED":0,"THRESHOLD_VALUE":0,"_row":"4.71"},{"NUM_VIOLATED_ROWS":0,"PCT_VIOLATED_ROWS":0,"NUM_DENOMINATOR_ROWS":2269399531,"EXECUTION_TIME":"11.305571 secs","QUERY_TEXT":"\r\n/*********\r\nFIELD_CDM_DATATYPE\r\n\r\nAt a minimum, for each field that is supposed to be an integer, verify it is an integer\r\n\r\nParameters used in this template:\r\ncdmDatabaseSchema = cdm_ibm_mdcd_v993.dbo\r\ncdmTableName = OBSERVATION\r\ncdmFieldName = person_id\r\n**********/\r\n\r\n\r\nSELECT num_violated_rows, CASE WHEN denominator.num_rows = 0 THEN 0 ELSE 1.0*num_violated_rows/denominator.num_rows END  AS pct_violated_rows, \r\n  denominator.num_rows as num_denominator_rows\r\nFROM\r\n(\r\n\tSELECT COUNT_BIG(violated_rows.violating_field) AS num_violated_rows\r\n\tFROM\r\n\t(\r\n\t\tSELECT 'OBSERVATION.person_id' AS violating_field, cdmTable.* \r\n\t\t  FROM cdm_ibm_mdcd_v993.dbo.OBSERVATION cdmTable\r\n\t\t WHERE ISNUMERIC(abs(cdmTable.person_id)) = 0 AND cdmTable.person_id IS NOT NULL\r\n\t) violated_rows\r\n) violated_row_count,\r\n( \r\n\tSELECT COUNT_BIG(*) AS num_rows\r\n\tFROM cdm_ibm_mdcd_v993.dbo.OBSERVATION\r\n) denominator\r\n;","CHECK_NAME":"cdmDatatype","CHECK_LEVEL":"FIELD","CHECK_DESCRIPTION":"A yes or no value indicating if the person_id in the OBSERVATION is the expected data type based on the specification.","CDM_TABLE_NAME":"OBSERVATION","CDM_FIELD_NAME":"person_id","SQL_FILE":"field_cdm_datatype.sql","CATEGORY":"Conformance","SUBCATEGORY":"Value","CONTEXT":"Verification","checkId":413,"FAILED":0,"THRESHOLD_VALUE":0,"_row":"4.72"},{"NUM_VIOLATED_ROWS":0,"PCT_VIOLATED_ROWS":0,"NUM_DENOMINATOR_ROWS":2269399531,"EXECUTION_TIME":"17.253875 secs","QUERY_TEXT":"\r\n/*********\r\nFIELD_CDM_DATATYPE\r\n\r\nAt a minimum, for each field that is supposed to be an integer, verify it is an integer\r\n\r\nParameters used in this template:\r\ncdmDatabaseSchema = cdm_ibm_mdcd_v993.dbo\r\ncdmTableName = OBSERVATION\r\ncdmFieldName = observation_concept_id\r\n**********/\r\n\r\n\r\nSELECT num_violated_rows, CASE WHEN denominator.num_rows = 0 THEN 0 ELSE 1.0*num_violated_rows/denominator.num_rows END  AS pct_violated_rows, \r\n  denominator.num_rows as num_denominator_rows\r\nFROM\r\n(\r\n\tSELECT COUNT_BIG(violated_rows.violating_field) AS num_violated_rows\r\n\tFROM\r\n\t(\r\n\t\tSELECT 'OBSERVATION.observation_concept_id' AS violating_field, cdmTable.* \r\n\t\t  FROM cdm_ibm_mdcd_v993.dbo.OBSERVATION cdmTable\r\n\t\t WHERE ISNUMERIC(abs(cdmTable.observation_concept_id)) = 0 AND cdmTable.observation_concept_id IS NOT NULL\r\n\t) violated_rows\r\n) violated_row_count,\r\n( \r\n\tSELECT COUNT_BIG(*) AS num_rows\r\n\tFROM cdm_ibm_mdcd_v993.dbo.OBSERVATION\r\n) denominator\r\n;","CHECK_NAME":"cdmDatatype","CHECK_LEVEL":"FIELD","CHECK_DESCRIPTION":"A yes or no value indicating if the observation_concept_id in the OBSERVATION is the expected data type based on the specification.","CDM_TABLE_NAME":"OBSERVATION","CDM_FIELD_NAME":"observation_concept_id","SQL_FILE":"field_cdm_datatype.sql","CATEGORY":"Conformance","SUBCATEGORY":"Value","CONTEXT":"Verification","checkId":414,"FAILED":0,"THRESHOLD_VALUE":0,"_row":"4.73"},{"NUM_VIOLATED_ROWS":0,"PCT_VIOLATED_ROWS":0,"NUM_DENOMINATOR_ROWS":2269399531,"EXECUTION_TIME":"16.206808 secs","QUERY_TEXT":"\r\n/*********\r\nFIELD_CDM_DATATYPE\r\n\r\nAt a minimum, for each field that is supposed to be an integer, verify it is an integer\r\n\r\nParameters used in this template:\r\ncdmDatabaseSchema = cdm_ibm_mdcd_v993.dbo\r\ncdmTableName = OBSERVATION\r\ncdmFieldName = observation_type_concept_id\r\n**********/\r\n\r\n\r\nSELECT num_violated_rows, CASE WHEN denominator.num_rows = 0 THEN 0 ELSE 1.0*num_violated_rows/denominator.num_rows END  AS pct_violated_rows, \r\n  denominator.num_rows as num_denominator_rows\r\nFROM\r\n(\r\n\tSELECT COUNT_BIG(violated_rows.violating_field) AS num_violated_rows\r\n\tFROM\r\n\t(\r\n\t\tSELECT 'OBSERVATION.observation_type_concept_id' AS violating_field, cdmTable.* \r\n\t\t  FROM cdm_ibm_mdcd_v993.dbo.OBSERVATION cdmTable\r\n\t\t WHERE ISNUMERIC(abs(cdmTable.observation_type_concept_id)) = 0 AND cdmTable.observation_type_concept_id IS NOT NULL\r\n\t) violated_rows\r\n) violated_row_count,\r\n( \r\n\tSELECT COUNT_BIG(*) AS num_rows\r\n\tFROM cdm_ibm_mdcd_v993.dbo.OBSERVATION\r\n) denominator\r\n;","CHECK_NAME":"cdmDatatype","CHECK_LEVEL":"FIELD","CHECK_DESCRIPTION":"A yes or no value indicating if the observation_type_concept_id in the OBSERVATION is the expected data type based on the specification.","CDM_TABLE_NAME":"OBSERVATION","CDM_FIELD_NAME":"observation_type_concept_id","SQL_FILE":"field_cdm_datatype.sql","CATEGORY":"Conformance","SUBCATEGORY":"Value","CONTEXT":"Verification","checkId":415,"FAILED":0,"THRESHOLD_VALUE":0,"_row":"4.74"},{"NUM_VIOLATED_ROWS":0,"PCT_VIOLATED_ROWS":0,"NUM_DENOMINATOR_ROWS":2269399531,"EXECUTION_TIME":"13.873697 secs","QUERY_TEXT":"\r\n/*********\r\nFIELD_CDM_DATATYPE\r\n\r\nAt a minimum, for each field that is supposed to be an integer, verify it is an integer\r\n\r\nParameters used in this template:\r\ncdmDatabaseSchema = cdm_ibm_mdcd_v993.dbo\r\ncdmTableName = OBSERVATION\r\ncdmFieldName = qualifier_concept_id\r\n**********/\r\n\r\n\r\nSELECT num_violated_rows, CASE WHEN denominator.num_rows = 0 THEN 0 ELSE 1.0*num_violated_rows/denominator.num_rows END  AS pct_violated_rows, \r\n  denominator.num_rows as num_denominator_rows\r\nFROM\r\n(\r\n\tSELECT COUNT_BIG(violated_rows.violating_field) AS num_violated_rows\r\n\tFROM\r\n\t(\r\n\t\tSELECT 'OBSERVATION.qualifier_concept_id' AS violating_field, cdmTable.* \r\n\t\t  FROM cdm_ibm_mdcd_v993.dbo.OBSERVATION cdmTable\r\n\t\t WHERE ISNUMERIC(abs(cdmTable.qualifier_concept_id)) = 0 AND cdmTable.qualifier_concept_id IS NOT NULL\r\n\t) violated_rows\r\n) violated_row_count,\r\n( \r\n\tSELECT COUNT_BIG(*) AS num_rows\r\n\tFROM cdm_ibm_mdcd_v993.dbo.OBSERVATION\r\n) denominator\r\n;","CHECK_NAME":"cdmDatatype","CHECK_LEVEL":"FIELD","CHECK_DESCRIPTION":"A yes or no value indicating if the qualifier_concept_id in the OBSERVATION is the expected data type based on the specification.","CDM_TABLE_NAME":"OBSERVATION","CDM_FIELD_NAME":"qualifier_concept_id","SQL_FILE":"field_cdm_datatype.sql","CATEGORY":"Conformance","SUBCATEGORY":"Value","CONTEXT":"Verification","checkId":416,"FAILED":0,"THRESHOLD_VALUE":0,"_row":"4.75"},{"NUM_VIOLATED_ROWS":0,"PCT_VIOLATED_ROWS":0,"NUM_DENOMINATOR_ROWS":2269399531,"EXECUTION_TIME":"7.963400 secs","QUERY_TEXT":"\r\n/*********\r\nFIELD_CDM_DATATYPE\r\n\r\nAt a minimum, for each field that is supposed to be an integer, verify it is an integer\r\n\r\nParameters used in this template:\r\ncdmDatabaseSchema = cdm_ibm_mdcd_v993.dbo\r\ncdmTableName = OBSERVATION\r\ncdmFieldName = unit_concept_id\r\n**********/\r\n\r\n\r\nSELECT num_violated_rows, CASE WHEN denominator.num_rows = 0 THEN 0 ELSE 1.0*num_violated_rows/denominator.num_rows END  AS pct_violated_rows, \r\n  denominator.num_rows as num_denominator_rows\r\nFROM\r\n(\r\n\tSELECT COUNT_BIG(violated_rows.violating_field) AS num_violated_rows\r\n\tFROM\r\n\t(\r\n\t\tSELECT 'OBSERVATION.unit_concept_id' AS violating_field, cdmTable.* \r\n\t\t  FROM cdm_ibm_mdcd_v993.dbo.OBSERVATION cdmTable\r\n\t\t WHERE ISNUMERIC(abs(cdmTable.unit_concept_id)) = 0 AND cdmTable.unit_concept_id IS NOT NULL\r\n\t) violated_rows\r\n) violated_row_count,\r\n( \r\n\tSELECT COUNT_BIG(*) AS num_rows\r\n\tFROM cdm_ibm_mdcd_v993.dbo.OBSERVATION\r\n) denominator\r\n;","CHECK_NAME":"cdmDatatype","CHECK_LEVEL":"FIELD","CHECK_DESCRIPTION":"A yes or no value indicating if the unit_concept_id in the OBSERVATION is the expected data type based on the specification.","CDM_TABLE_NAME":"OBSERVATION","CDM_FIELD_NAME":"unit_concept_id","SQL_FILE":"field_cdm_datatype.sql","CATEGORY":"Conformance","SUBCATEGORY":"Value","CONTEXT":"Verification","checkId":417,"FAILED":0,"THRESHOLD_VALUE":0,"_row":"4.76"},{"NUM_VIOLATED_ROWS":0,"PCT_VIOLATED_ROWS":0,"NUM_DENOMINATOR_ROWS":2269399531,"EXECUTION_TIME":"9.787481 secs","QUERY_TEXT":"\r\n/*********\r\nFIELD_CDM_DATATYPE\r\n\r\nAt a minimum, for each field that is supposed to be an integer, verify it is an integer\r\n\r\nParameters used in this template:\r\ncdmDatabaseSchema = cdm_ibm_mdcd_v993.dbo\r\ncdmTableName = OBSERVATION\r\ncdmFieldName = provider_id\r\n**********/\r\n\r\n\r\nSELECT num_violated_rows, CASE WHEN denominator.num_rows = 0 THEN 0 ELSE 1.0*num_violated_rows/denominator.num_rows END  AS pct_violated_rows, \r\n  denominator.num_rows as num_denominator_rows\r\nFROM\r\n(\r\n\tSELECT COUNT_BIG(violated_rows.violating_field) AS num_violated_rows\r\n\tFROM\r\n\t(\r\n\t\tSELECT 'OBSERVATION.provider_id' AS violating_field, cdmTable.* \r\n\t\t  FROM cdm_ibm_mdcd_v993.dbo.OBSERVATION cdmTable\r\n\t\t WHERE ISNUMERIC(abs(cdmTable.provider_id)) = 0 AND cdmTable.provider_id IS NOT NULL\r\n\t) violated_rows\r\n) violated_row_count,\r\n( \r\n\tSELECT COUNT_BIG(*) AS num_rows\r\n\tFROM cdm_ibm_mdcd_v993.dbo.OBSERVATION\r\n) denominator\r\n;","CHECK_NAME":"cdmDatatype","CHECK_LEVEL":"FIELD","CHECK_DESCRIPTION":"A yes or no value indicating if the provider_id in the OBSERVATION is the expected data type based on the specification.","CDM_TABLE_NAME":"OBSERVATION","CDM_FIELD_NAME":"provider_id","SQL_FILE":"field_cdm_datatype.sql","CATEGORY":"Conformance","SUBCATEGORY":"Value","CONTEXT":"Verification","checkId":418,"FAILED":0,"THRESHOLD_VALUE":0,"_row":"4.77"},{"NUM_VIOLATED_ROWS":0,"PCT_VIOLATED_ROWS":0,"NUM_DENOMINATOR_ROWS":2269399531,"EXECUTION_TIME":"6.706334 secs","QUERY_TEXT":"\r\n/*********\r\nFIELD_CDM_DATATYPE\r\n\r\nAt a minimum, for each field that is supposed to be an integer, verify it is an integer\r\n\r\nParameters used in this template:\r\ncdmDatabaseSchema = cdm_ibm_mdcd_v993.dbo\r\ncdmTableName = OBSERVATION\r\ncdmFieldName = visit_occurrence_id\r\n**********/\r\n\r\n\r\nSELECT num_violated_rows, CASE WHEN denominator.num_rows = 0 THEN 0 ELSE 1.0*num_violated_rows/denominator.num_rows END  AS pct_violated_rows, \r\n  denominator.num_rows as num_denominator_rows\r\nFROM\r\n(\r\n\tSELECT COUNT_BIG(violated_rows.violating_field) AS num_violated_rows\r\n\tFROM\r\n\t(\r\n\t\tSELECT 'OBSERVATION.visit_occurrence_id' AS violating_field, cdmTable.* \r\n\t\t  FROM cdm_ibm_mdcd_v993.dbo.OBSERVATION cdmTable\r\n\t\t WHERE ISNUMERIC(abs(cdmTable.visit_occurrence_id)) = 0 AND cdmTable.visit_occurrence_id IS NOT NULL\r\n\t) violated_rows\r\n) violated_row_count,\r\n( \r\n\tSELECT COUNT_BIG(*) AS num_rows\r\n\tFROM cdm_ibm_mdcd_v993.dbo.OBSERVATION\r\n) denominator\r\n;","CHECK_NAME":"cdmDatatype","CHECK_LEVEL":"FIELD","CHECK_DESCRIPTION":"A yes or no value indicating if the visit_occurrence_id in the OBSERVATION is the expected data type based on the specification.","CDM_TABLE_NAME":"OBSERVATION","CDM_FIELD_NAME":"visit_occurrence_id","SQL_FILE":"field_cdm_datatype.sql","CATEGORY":"Conformance","SUBCATEGORY":"Value","CONTEXT":"Verification","checkId":419,"FAILED":0,"THRESHOLD_VALUE":0,"_row":"4.78"},{"NUM_VIOLATED_ROWS":0,"PCT_VIOLATED_ROWS":0,"NUM_DENOMINATOR_ROWS":2269399531,"EXECUTION_TIME":"15.420780 secs","QUERY_TEXT":"\r\n/*********\r\nFIELD_CDM_DATATYPE\r\n\r\nAt a minimum, for each field that is supposed to be an integer, verify it is an integer\r\n\r\nParameters used in this template:\r\ncdmDatabaseSchema = cdm_ibm_mdcd_v993.dbo\r\ncdmTableName = OBSERVATION\r\ncdmFieldName = visit_detail_id\r\n**********/\r\n\r\n\r\nSELECT num_violated_rows, CASE WHEN denominator.num_rows = 0 THEN 0 ELSE 1.0*num_violated_rows/denominator.num_rows END  AS pct_violated_rows, \r\n  denominator.num_rows as num_denominator_rows\r\nFROM\r\n(\r\n\tSELECT COUNT_BIG(violated_rows.violating_field) AS num_violated_rows\r\n\tFROM\r\n\t(\r\n\t\tSELECT 'OBSERVATION.visit_detail_id' AS violating_field, cdmTable.* \r\n\t\t  FROM cdm_ibm_mdcd_v993.dbo.OBSERVATION cdmTable\r\n\t\t WHERE ISNUMERIC(abs(cdmTable.visit_detail_id)) = 0 AND cdmTable.visit_detail_id IS NOT NULL\r\n\t) violated_rows\r\n) violated_row_count,\r\n( \r\n\tSELECT COUNT_BIG(*) AS num_rows\r\n\tFROM cdm_ibm_mdcd_v993.dbo.OBSERVATION\r\n) denominator\r\n;","CHECK_NAME":"cdmDatatype","CHECK_LEVEL":"FIELD","CHECK_DESCRIPTION":"A yes or no value indicating if the visit_detail_id in the OBSERVATION is the expected data type based on the specification.","CDM_TABLE_NAME":"OBSERVATION","CDM_FIELD_NAME":"visit_detail_id","SQL_FILE":"field_cdm_datatype.sql","CATEGORY":"Conformance","SUBCATEGORY":"Value","CONTEXT":"Verification","checkId":420,"FAILED":0,"THRESHOLD_VALUE":0,"_row":"4.79"},{"NUM_VIOLATED_ROWS":0,"PCT_VIOLATED_ROWS":0,"NUM_DENOMINATOR_ROWS":2269399531,"EXECUTION_TIME":"9.919515 secs","QUERY_TEXT":"\r\n/*********\r\nFIELD_CDM_DATATYPE\r\n\r\nAt a minimum, for each field that is supposed to be an integer, verify it is an integer\r\n\r\nParameters used in this template:\r\ncdmDatabaseSchema = cdm_ibm_mdcd_v993.dbo\r\ncdmTableName = OBSERVATION\r\ncdmFieldName = observation_source_concept_id\r\n**********/\r\n\r\n\r\nSELECT num_violated_rows, CASE WHEN denominator.num_rows = 0 THEN 0 ELSE 1.0*num_violated_rows/denominator.num_rows END  AS pct_violated_rows, \r\n  denominator.num_rows as num_denominator_rows\r\nFROM\r\n(\r\n\tSELECT COUNT_BIG(violated_rows.violating_field) AS num_violated_rows\r\n\tFROM\r\n\t(\r\n\t\tSELECT 'OBSERVATION.observation_source_concept_id' AS violating_field, cdmTable.* \r\n\t\t  FROM cdm_ibm_mdcd_v993.dbo.OBSERVATION cdmTable\r\n\t\t WHERE ISNUMERIC(abs(cdmTable.observation_source_concept_id)) = 0 AND cdmTable.observation_source_concept_id IS NOT NULL\r\n\t) violated_rows\r\n) violated_row_count,\r\n( \r\n\tSELECT COUNT_BIG(*) AS num_rows\r\n\tFROM cdm_ibm_mdcd_v993.dbo.OBSERVATION\r\n) denominator\r\n;","CHECK_NAME":"cdmDatatype","CHECK_LEVEL":"FIELD","CHECK_DESCRIPTION":"A yes or no value indicating if the observation_source_concept_id in the OBSERVATION is the expected data type based on the specification.","CDM_TABLE_NAME":"OBSERVATION","CDM_FIELD_NAME":"observation_source_concept_id","SQL_FILE":"field_cdm_datatype.sql","CATEGORY":"Conformance","SUBCATEGORY":"Value","CONTEXT":"Verification","checkId":421,"FAILED":0,"THRESHOLD_VALUE":0,"_row":"4.80"},{"NUM_VIOLATED_ROWS":0,"PCT_VIOLATED_ROWS":0,"NUM_DENOMINATOR_ROWS":1,"EXECUTION_TIME":"0.164006 secs","QUERY_TEXT":"\r\n/*********\r\nFIELD_CDM_DATATYPE\r\n\r\nAt a minimum, for each field that is supposed to be an integer, verify it is an integer\r\n\r\nParameters used in this template:\r\ncdmDatabaseSchema = cdm_ibm_mdcd_v993.dbo\r\ncdmTableName = FACT_RELATIONSHIP\r\ncdmFieldName = domain_concept_id_1\r\n**********/\r\n\r\n\r\nSELECT num_violated_rows, CASE WHEN denominator.num_rows = 0 THEN 0 ELSE 1.0*num_violated_rows/denominator.num_rows END  AS pct_violated_rows, \r\n  denominator.num_rows as num_denominator_rows\r\nFROM\r\n(\r\n\tSELECT COUNT_BIG(violated_rows.violating_field) AS num_violated_rows\r\n\tFROM\r\n\t(\r\n\t\tSELECT 'FACT_RELATIONSHIP.domain_concept_id_1' AS violating_field, cdmTable.* \r\n\t\t  FROM cdm_ibm_mdcd_v993.dbo.FACT_RELATIONSHIP cdmTable\r\n\t\t WHERE ISNUMERIC(abs(cdmTable.domain_concept_id_1)) = 0 AND cdmTable.domain_concept_id_1 IS NOT NULL\r\n\t) violated_rows\r\n) violated_row_count,\r\n( \r\n\tSELECT COUNT_BIG(*) AS num_rows\r\n\tFROM cdm_ibm_mdcd_v993.dbo.FACT_RELATIONSHIP\r\n) denominator\r\n;","CHECK_NAME":"cdmDatatype","CHECK_LEVEL":"FIELD","CHECK_DESCRIPTION":"A yes or no value indicating if the domain_concept_id_1 in the FACT_RELATIONSHIP is the expected data type based on the specification.","CDM_TABLE_NAME":"FACT_RELATIONSHIP","CDM_FIELD_NAME":"domain_concept_id_1","SQL_FILE":"field_cdm_datatype.sql","CATEGORY":"Conformance","SUBCATEGORY":"Value","CONTEXT":"Verification","checkId":422,"FAILED":0,"THRESHOLD_VALUE":0,"_row":"4.81"},{"NUM_VIOLATED_ROWS":0,"PCT_VIOLATED_ROWS":0,"NUM_DENOMINATOR_ROWS":1,"EXECUTION_TIME":"0.308006 secs","QUERY_TEXT":"\r\n/*********\r\nFIELD_CDM_DATATYPE\r\n\r\nAt a minimum, for each field that is supposed to be an integer, verify it is an integer\r\n\r\nParameters used in this template:\r\ncdmDatabaseSchema = cdm_ibm_mdcd_v993.dbo\r\ncdmTableName = FACT_RELATIONSHIP\r\ncdmFieldName = fact_id_1\r\n**********/\r\n\r\n\r\nSELECT num_violated_rows, CASE WHEN denominator.num_rows = 0 THEN 0 ELSE 1.0*num_violated_rows/denominator.num_rows END  AS pct_violated_rows, \r\n  denominator.num_rows as num_denominator_rows\r\nFROM\r\n(\r\n\tSELECT COUNT_BIG(violated_rows.violating_field) AS num_violated_rows\r\n\tFROM\r\n\t(\r\n\t\tSELECT 'FACT_RELATIONSHIP.fact_id_1' AS violating_field, cdmTable.* \r\n\t\t  FROM cdm_ibm_mdcd_v993.dbo.FACT_RELATIONSHIP cdmTable\r\n\t\t WHERE ISNUMERIC(abs(cdmTable.fact_id_1)) = 0 AND cdmTable.fact_id_1 IS NOT NULL\r\n\t) violated_rows\r\n) violated_row_count,\r\n( \r\n\tSELECT COUNT_BIG(*) AS num_rows\r\n\tFROM cdm_ibm_mdcd_v993.dbo.FACT_RELATIONSHIP\r\n) denominator\r\n;","CHECK_NAME":"cdmDatatype","CHECK_LEVEL":"FIELD","CHECK_DESCRIPTION":"A yes or no value indicating if the fact_id_1 in the FACT_RELATIONSHIP is the expected data type based on the specification.","CDM_TABLE_NAME":"FACT_RELATIONSHIP","CDM_FIELD_NAME":"fact_id_1","SQL_FILE":"field_cdm_datatype.sql","CATEGORY":"Conformance","SUBCATEGORY":"Value","CONTEXT":"Verification","checkId":423,"FAILED":0,"THRESHOLD_VALUE":0,"_row":"4.82"},{"NUM_VIOLATED_ROWS":0,"PCT_VIOLATED_ROWS":0,"NUM_DENOMINATOR_ROWS":1,"EXECUTION_TIME":"0.176011 secs","QUERY_TEXT":"\r\n/*********\r\nFIELD_CDM_DATATYPE\r\n\r\nAt a minimum, for each field that is supposed to be an integer, verify it is an integer\r\n\r\nParameters used in this template:\r\ncdmDatabaseSchema = cdm_ibm_mdcd_v993.dbo\r\ncdmTableName = FACT_RELATIONSHIP\r\ncdmFieldName = domain_concept_id_2\r\n**********/\r\n\r\n\r\nSELECT num_violated_rows, CASE WHEN denominator.num_rows = 0 THEN 0 ELSE 1.0*num_violated_rows/denominator.num_rows END  AS pct_violated_rows, \r\n  denominator.num_rows as num_denominator_rows\r\nFROM\r\n(\r\n\tSELECT COUNT_BIG(violated_rows.violating_field) AS num_violated_rows\r\n\tFROM\r\n\t(\r\n\t\tSELECT 'FACT_RELATIONSHIP.domain_concept_id_2' AS violating_field, cdmTable.* \r\n\t\t  FROM cdm_ibm_mdcd_v993.dbo.FACT_RELATIONSHIP cdmTable\r\n\t\t WHERE ISNUMERIC(abs(cdmTable.domain_concept_id_2)) = 0 AND cdmTable.domain_concept_id_2 IS NOT NULL\r\n\t) violated_rows\r\n) violated_row_count,\r\n( \r\n\tSELECT COUNT_BIG(*) AS num_rows\r\n\tFROM cdm_ibm_mdcd_v993.dbo.FACT_RELATIONSHIP\r\n) denominator\r\n;","CHECK_NAME":"cdmDatatype","CHECK_LEVEL":"FIELD","CHECK_DESCRIPTION":"A yes or no value indicating if the domain_concept_id_2 in the FACT_RELATIONSHIP is the expected data type based on the specification.","CDM_TABLE_NAME":"FACT_RELATIONSHIP","CDM_FIELD_NAME":"domain_concept_id_2","SQL_FILE":"field_cdm_datatype.sql","CATEGORY":"Conformance","SUBCATEGORY":"Value","CONTEXT":"Verification","checkId":424,"FAILED":0,"THRESHOLD_VALUE":0,"_row":"4.83"},{"NUM_VIOLATED_ROWS":0,"PCT_VIOLATED_ROWS":0,"NUM_DENOMINATOR_ROWS":1,"EXECUTION_TIME":"0.254009 secs","QUERY_TEXT":"\r\n/*********\r\nFIELD_CDM_DATATYPE\r\n\r\nAt a minimum, for each field that is supposed to be an integer, verify it is an integer\r\n\r\nParameters used in this template:\r\ncdmDatabaseSchema = cdm_ibm_mdcd_v993.dbo\r\ncdmTableName = FACT_RELATIONSHIP\r\ncdmFieldName = fact_id_2\r\n**********/\r\n\r\n\r\nSELECT num_violated_rows, CASE WHEN denominator.num_rows = 0 THEN 0 ELSE 1.0*num_violated_rows/denominator.num_rows END  AS pct_violated_rows, \r\n  denominator.num_rows as num_denominator_rows\r\nFROM\r\n(\r\n\tSELECT COUNT_BIG(violated_rows.violating_field) AS num_violated_rows\r\n\tFROM\r\n\t(\r\n\t\tSELECT 'FACT_RELATIONSHIP.fact_id_2' AS violating_field, cdmTable.* \r\n\t\t  FROM cdm_ibm_mdcd_v993.dbo.FACT_RELATIONSHIP cdmTable\r\n\t\t WHERE ISNUMERIC(abs(cdmTable.fact_id_2)) = 0 AND cdmTable.fact_id_2 IS NOT NULL\r\n\t) violated_rows\r\n) violated_row_count,\r\n( \r\n\tSELECT COUNT_BIG(*) AS num_rows\r\n\tFROM cdm_ibm_mdcd_v993.dbo.FACT_RELATIONSHIP\r\n) denominator\r\n;","CHECK_NAME":"cdmDatatype","CHECK_LEVEL":"FIELD","CHECK_DESCRIPTION":"A yes or no value indicating if the fact_id_2 in the FACT_RELATIONSHIP is the expected data type based on the specification.","CDM_TABLE_NAME":"FACT_RELATIONSHIP","CDM_FIELD_NAME":"fact_id_2","SQL_FILE":"field_cdm_datatype.sql","CATEGORY":"Conformance","SUBCATEGORY":"Value","CONTEXT":"Verification","checkId":425,"FAILED":0,"THRESHOLD_VALUE":0,"_row":"4.84"},{"NUM_VIOLATED_ROWS":0,"PCT_VIOLATED_ROWS":0,"NUM_DENOMINATOR_ROWS":1,"EXECUTION_TIME":"0.100001 secs","QUERY_TEXT":"\r\n/*********\r\nFIELD_CDM_DATATYPE\r\n\r\nAt a minimum, for each field that is supposed to be an integer, verify it is an integer\r\n\r\nParameters used in this template:\r\ncdmDatabaseSchema = cdm_ibm_mdcd_v993.dbo\r\ncdmTableName = FACT_RELATIONSHIP\r\ncdmFieldName = relationship_concept_id\r\n**********/\r\n\r\n\r\nSELECT num_violated_rows, CASE WHEN denominator.num_rows = 0 THEN 0 ELSE 1.0*num_violated_rows/denominator.num_rows END  AS pct_violated_rows, \r\n  denominator.num_rows as num_denominator_rows\r\nFROM\r\n(\r\n\tSELECT COUNT_BIG(violated_rows.violating_field) AS num_violated_rows\r\n\tFROM\r\n\t(\r\n\t\tSELECT 'FACT_RELATIONSHIP.relationship_concept_id' AS violating_field, cdmTable.* \r\n\t\t  FROM cdm_ibm_mdcd_v993.dbo.FACT_RELATIONSHIP cdmTable\r\n\t\t WHERE ISNUMERIC(abs(cdmTable.relationship_concept_id)) = 0 AND cdmTable.relationship_concept_id IS NOT NULL\r\n\t) violated_rows\r\n) violated_row_count,\r\n( \r\n\tSELECT COUNT_BIG(*) AS num_rows\r\n\tFROM cdm_ibm_mdcd_v993.dbo.FACT_RELATIONSHIP\r\n) denominator\r\n;","CHECK_NAME":"cdmDatatype","CHECK_LEVEL":"FIELD","CHECK_DESCRIPTION":"A yes or no value indicating if the relationship_concept_id in the FACT_RELATIONSHIP is the expected data type based on the specification.","CDM_TABLE_NAME":"FACT_RELATIONSHIP","CDM_FIELD_NAME":"relationship_concept_id","SQL_FILE":"field_cdm_datatype.sql","CATEGORY":"Conformance","SUBCATEGORY":"Value","CONTEXT":"Verification","checkId":426,"FAILED":0,"THRESHOLD_VALUE":0,"_row":"4.85"},{"NUM_VIOLATED_ROWS":0,"PCT_VIOLATED_ROWS":0,"NUM_DENOMINATOR_ROWS":1,"EXECUTION_TIME":"0.103003 secs","QUERY_TEXT":"\r\n/*********\r\nFIELD_CDM_DATATYPE\r\n\r\nAt a minimum, for each field that is supposed to be an integer, verify it is an integer\r\n\r\nParameters used in this template:\r\ncdmDatabaseSchema = cdm_ibm_mdcd_v993.dbo\r\ncdmTableName = LOCATION\r\ncdmFieldName = location_id\r\n**********/\r\n\r\n\r\nSELECT num_violated_rows, CASE WHEN denominator.num_rows = 0 THEN 0 ELSE 1.0*num_violated_rows/denominator.num_rows END  AS pct_violated_rows, \r\n  denominator.num_rows as num_denominator_rows\r\nFROM\r\n(\r\n\tSELECT COUNT_BIG(violated_rows.violating_field) AS num_violated_rows\r\n\tFROM\r\n\t(\r\n\t\tSELECT 'LOCATION.location_id' AS violating_field, cdmTable.* \r\n\t\t  FROM cdm_ibm_mdcd_v993.dbo.LOCATION cdmTable\r\n\t\t WHERE ISNUMERIC(abs(cdmTable.location_id)) = 0 AND cdmTable.location_id IS NOT NULL\r\n\t) violated_rows\r\n) violated_row_count,\r\n( \r\n\tSELECT COUNT_BIG(*) AS num_rows\r\n\tFROM cdm_ibm_mdcd_v993.dbo.LOCATION\r\n) denominator\r\n;","CHECK_NAME":"cdmDatatype","CHECK_LEVEL":"FIELD","CHECK_DESCRIPTION":"A yes or no value indicating if the location_id in the LOCATION is the expected data type based on the specification.","CDM_TABLE_NAME":"LOCATION","CDM_FIELD_NAME":"location_id","SQL_FILE":"field_cdm_datatype.sql","CATEGORY":"Conformance","SUBCATEGORY":"Value","CONTEXT":"Verification","checkId":427,"FAILED":0,"THRESHOLD_VALUE":0,"_row":"4.86"},{"NUM_VIOLATED_ROWS":0,"PCT_VIOLATED_ROWS":0,"NUM_DENOMINATOR_ROWS":1,"EXECUTION_TIME":"0.140994 secs","QUERY_TEXT":"\r\n/*********\r\nFIELD_CDM_DATATYPE\r\n\r\nAt a minimum, for each field that is supposed to be an integer, verify it is an integer\r\n\r\nParameters used in this template:\r\ncdmDatabaseSchema = cdm_ibm_mdcd_v993.dbo\r\ncdmTableName = CARE_SITE\r\ncdmFieldName = care_site_id\r\n**********/\r\n\r\n\r\nSELECT num_violated_rows, CASE WHEN denominator.num_rows = 0 THEN 0 ELSE 1.0*num_violated_rows/denominator.num_rows END  AS pct_violated_rows, \r\n  denominator.num_rows as num_denominator_rows\r\nFROM\r\n(\r\n\tSELECT COUNT_BIG(violated_rows.violating_field) AS num_violated_rows\r\n\tFROM\r\n\t(\r\n\t\tSELECT 'CARE_SITE.care_site_id' AS violating_field, cdmTable.* \r\n\t\t  FROM cdm_ibm_mdcd_v993.dbo.CARE_SITE cdmTable\r\n\t\t WHERE ISNUMERIC(abs(cdmTable.care_site_id)) = 0 AND cdmTable.care_site_id IS NOT NULL\r\n\t) violated_rows\r\n) violated_row_count,\r\n( \r\n\tSELECT COUNT_BIG(*) AS num_rows\r\n\tFROM cdm_ibm_mdcd_v993.dbo.CARE_SITE\r\n) denominator\r\n;","CHECK_NAME":"cdmDatatype","CHECK_LEVEL":"FIELD","CHECK_DESCRIPTION":"A yes or no value indicating if the care_site_id in the CARE_SITE is the expected data type based on the specification.","CDM_TABLE_NAME":"CARE_SITE","CDM_FIELD_NAME":"care_site_id","SQL_FILE":"field_cdm_datatype.sql","CATEGORY":"Conformance","SUBCATEGORY":"Value","CONTEXT":"Verification","checkId":428,"FAILED":0,"THRESHOLD_VALUE":0,"_row":"4.87"},{"NUM_VIOLATED_ROWS":0,"PCT_VIOLATED_ROWS":0,"NUM_DENOMINATOR_ROWS":1,"EXECUTION_TIME":"0.838047 secs","QUERY_TEXT":"\r\n/*********\r\nFIELD_CDM_DATATYPE\r\n\r\nAt a minimum, for each field that is supposed to be an integer, verify it is an integer\r\n\r\nParameters used in this template:\r\ncdmDatabaseSchema = cdm_ibm_mdcd_v993.dbo\r\ncdmTableName = CARE_SITE\r\ncdmFieldName = place_of_service_concept_id\r\n**********/\r\n\r\n\r\nSELECT num_violated_rows, CASE WHEN denominator.num_rows = 0 THEN 0 ELSE 1.0*num_violated_rows/denominator.num_rows END  AS pct_violated_rows, \r\n  denominator.num_rows as num_denominator_rows\r\nFROM\r\n(\r\n\tSELECT COUNT_BIG(violated_rows.violating_field) AS num_violated_rows\r\n\tFROM\r\n\t(\r\n\t\tSELECT 'CARE_SITE.place_of_service_concept_id' AS violating_field, cdmTable.* \r\n\t\t  FROM cdm_ibm_mdcd_v993.dbo.CARE_SITE cdmTable\r\n\t\t WHERE ISNUMERIC(abs(cdmTable.place_of_service_concept_id)) = 0 AND cdmTable.place_of_service_concept_id IS NOT NULL\r\n\t) violated_rows\r\n) violated_row_count,\r\n( \r\n\tSELECT COUNT_BIG(*) AS num_rows\r\n\tFROM cdm_ibm_mdcd_v993.dbo.CARE_SITE\r\n) denominator\r\n;","CHECK_NAME":"cdmDatatype","CHECK_LEVEL":"FIELD","CHECK_DESCRIPTION":"A yes or no value indicating if the place_of_service_concept_id in the CARE_SITE is the expected data type based on the specification.","CDM_TABLE_NAME":"CARE_SITE","CDM_FIELD_NAME":"place_of_service_concept_id","SQL_FILE":"field_cdm_datatype.sql","CATEGORY":"Conformance","SUBCATEGORY":"Value","CONTEXT":"Verification","checkId":429,"FAILED":0,"THRESHOLD_VALUE":0,"_row":"4.88"},{"NUM_VIOLATED_ROWS":0,"PCT_VIOLATED_ROWS":0,"NUM_DENOMINATOR_ROWS":1,"EXECUTION_TIME":"0.714025 secs","QUERY_TEXT":"\r\n/*********\r\nFIELD_CDM_DATATYPE\r\n\r\nAt a minimum, for each field that is supposed to be an integer, verify it is an integer\r\n\r\nParameters used in this template:\r\ncdmDatabaseSchema = cdm_ibm_mdcd_v993.dbo\r\ncdmTableName = CARE_SITE\r\ncdmFieldName = location_id\r\n**********/\r\n\r\n\r\nSELECT num_violated_rows, CASE WHEN denominator.num_rows = 0 THEN 0 ELSE 1.0*num_violated_rows/denominator.num_rows END  AS pct_violated_rows, \r\n  denominator.num_rows as num_denominator_rows\r\nFROM\r\n(\r\n\tSELECT COUNT_BIG(violated_rows.violating_field) AS num_violated_rows\r\n\tFROM\r\n\t(\r\n\t\tSELECT 'CARE_SITE.location_id' AS violating_field, cdmTable.* \r\n\t\t  FROM cdm_ibm_mdcd_v993.dbo.CARE_SITE cdmTable\r\n\t\t WHERE ISNUMERIC(abs(cdmTable.location_id)) = 0 AND cdmTable.location_id IS NOT NULL\r\n\t) violated_rows\r\n) violated_row_count,\r\n( \r\n\tSELECT COUNT_BIG(*) AS num_rows\r\n\tFROM cdm_ibm_mdcd_v993.dbo.CARE_SITE\r\n) denominator\r\n;","CHECK_NAME":"cdmDatatype","CHECK_LEVEL":"FIELD","CHECK_DESCRIPTION":"A yes or no value indicating if the location_id in the CARE_SITE is the expected data type based on the specification.","CDM_TABLE_NAME":"CARE_SITE","CDM_FIELD_NAME":"location_id","SQL_FILE":"field_cdm_datatype.sql","CATEGORY":"Conformance","SUBCATEGORY":"Value","CONTEXT":"Verification","checkId":430,"FAILED":0,"THRESHOLD_VALUE":0,"_row":"4.89"},{"NUM_VIOLATED_ROWS":0,"PCT_VIOLATED_ROWS":0,"NUM_DENOMINATOR_ROWS":1312287,"EXECUTION_TIME":"0.882040 secs","QUERY_TEXT":"\r\n/*********\r\nFIELD_CDM_DATATYPE\r\n\r\nAt a minimum, for each field that is supposed to be an integer, verify it is an integer\r\n\r\nParameters used in this template:\r\ncdmDatabaseSchema = cdm_ibm_mdcd_v993.dbo\r\ncdmTableName = PROVIDER\r\ncdmFieldName = provider_id\r\n**********/\r\n\r\n\r\nSELECT num_violated_rows, CASE WHEN denominator.num_rows = 0 THEN 0 ELSE 1.0*num_violated_rows/denominator.num_rows END  AS pct_violated_rows, \r\n  denominator.num_rows as num_denominator_rows\r\nFROM\r\n(\r\n\tSELECT COUNT_BIG(violated_rows.violating_field) AS num_violated_rows\r\n\tFROM\r\n\t(\r\n\t\tSELECT 'PROVIDER.provider_id' AS violating_field, cdmTable.* \r\n\t\t  FROM cdm_ibm_mdcd_v993.dbo.PROVIDER cdmTable\r\n\t\t WHERE ISNUMERIC(abs(cdmTable.provider_id)) = 0 AND cdmTable.provider_id IS NOT NULL\r\n\t) violated_rows\r\n) violated_row_count,\r\n( \r\n\tSELECT COUNT_BIG(*) AS num_rows\r\n\tFROM cdm_ibm_mdcd_v993.dbo.PROVIDER\r\n) denominator\r\n;","CHECK_NAME":"cdmDatatype","CHECK_LEVEL":"FIELD","CHECK_DESCRIPTION":"A yes or no value indicating if the provider_id in the PROVIDER is the expected data type based on the specification.","CDM_TABLE_NAME":"PROVIDER","CDM_FIELD_NAME":"provider_id","SQL_FILE":"field_cdm_datatype.sql","CATEGORY":"Conformance","SUBCATEGORY":"Value","CONTEXT":"Verification","checkId":431,"FAILED":0,"THRESHOLD_VALUE":0,"_row":"4.90"},{"NUM_VIOLATED_ROWS":0,"PCT_VIOLATED_ROWS":0,"NUM_DENOMINATOR_ROWS":1312287,"EXECUTION_TIME":"1.208063 secs","QUERY_TEXT":"\r\n/*********\r\nFIELD_CDM_DATATYPE\r\n\r\nAt a minimum, for each field that is supposed to be an integer, verify it is an integer\r\n\r\nParameters used in this template:\r\ncdmDatabaseSchema = cdm_ibm_mdcd_v993.dbo\r\ncdmTableName = PROVIDER\r\ncdmFieldName = specialty_concept_id\r\n**********/\r\n\r\n\r\nSELECT num_violated_rows, CASE WHEN denominator.num_rows = 0 THEN 0 ELSE 1.0*num_violated_rows/denominator.num_rows END  AS pct_violated_rows, \r\n  denominator.num_rows as num_denominator_rows\r\nFROM\r\n(\r\n\tSELECT COUNT_BIG(violated_rows.violating_field) AS num_violated_rows\r\n\tFROM\r\n\t(\r\n\t\tSELECT 'PROVIDER.specialty_concept_id' AS violating_field, cdmTable.* \r\n\t\t  FROM cdm_ibm_mdcd_v993.dbo.PROVIDER cdmTable\r\n\t\t WHERE ISNUMERIC(abs(cdmTable.specialty_concept_id)) = 0 AND cdmTable.specialty_concept_id IS NOT NULL\r\n\t) violated_rows\r\n) violated_row_count,\r\n( \r\n\tSELECT COUNT_BIG(*) AS num_rows\r\n\tFROM cdm_ibm_mdcd_v993.dbo.PROVIDER\r\n) denominator\r\n;","CHECK_NAME":"cdmDatatype","CHECK_LEVEL":"FIELD","CHECK_DESCRIPTION":"A yes or no value indicating if the specialty_concept_id in the PROVIDER is the expected data type based on the specification.","CDM_TABLE_NAME":"PROVIDER","CDM_FIELD_NAME":"specialty_concept_id","SQL_FILE":"field_cdm_datatype.sql","CATEGORY":"Conformance","SUBCATEGORY":"Value","CONTEXT":"Verification","checkId":432,"FAILED":0,"THRESHOLD_VALUE":0,"_row":"4.91"},{"NUM_VIOLATED_ROWS":0,"PCT_VIOLATED_ROWS":0,"NUM_DENOMINATOR_ROWS":1312287,"EXECUTION_TIME":"3.012148 secs","QUERY_TEXT":"\r\n/*********\r\nFIELD_CDM_DATATYPE\r\n\r\nAt a minimum, for each field that is supposed to be an integer, verify it is an integer\r\n\r\nParameters used in this template:\r\ncdmDatabaseSchema = cdm_ibm_mdcd_v993.dbo\r\ncdmTableName = PROVIDER\r\ncdmFieldName = care_site_id\r\n**********/\r\n\r\n\r\nSELECT num_violated_rows, CASE WHEN denominator.num_rows = 0 THEN 0 ELSE 1.0*num_violated_rows/denominator.num_rows END  AS pct_violated_rows, \r\n  denominator.num_rows as num_denominator_rows\r\nFROM\r\n(\r\n\tSELECT COUNT_BIG(violated_rows.violating_field) AS num_violated_rows\r\n\tFROM\r\n\t(\r\n\t\tSELECT 'PROVIDER.care_site_id' AS violating_field, cdmTable.* \r\n\t\t  FROM cdm_ibm_mdcd_v993.dbo.PROVIDER cdmTable\r\n\t\t WHERE ISNUMERIC(abs(cdmTable.care_site_id)) = 0 AND cdmTable.care_site_id IS NOT NULL\r\n\t) violated_rows\r\n) violated_row_count,\r\n( \r\n\tSELECT COUNT_BIG(*) AS num_rows\r\n\tFROM cdm_ibm_mdcd_v993.dbo.PROVIDER\r\n) denominator\r\n;","CHECK_NAME":"cdmDatatype","CHECK_LEVEL":"FIELD","CHECK_DESCRIPTION":"A yes or no value indicating if the care_site_id in the PROVIDER is the expected data type based on the specification.","CDM_TABLE_NAME":"PROVIDER","CDM_FIELD_NAME":"care_site_id","SQL_FILE":"field_cdm_datatype.sql","CATEGORY":"Conformance","SUBCATEGORY":"Value","CONTEXT":"Verification","checkId":433,"FAILED":0,"THRESHOLD_VALUE":0,"_row":"4.92"},{"NUM_VIOLATED_ROWS":0,"PCT_VIOLATED_ROWS":0,"NUM_DENOMINATOR_ROWS":1312287,"EXECUTION_TIME":"2.902144 secs","QUERY_TEXT":"\r\n/*********\r\nFIELD_CDM_DATATYPE\r\n\r\nAt a minimum, for each field that is supposed to be an integer, verify it is an integer\r\n\r\nParameters used in this template:\r\ncdmDatabaseSchema = cdm_ibm_mdcd_v993.dbo\r\ncdmTableName = PROVIDER\r\ncdmFieldName = year_of_birth\r\n**********/\r\n\r\n\r\nSELECT num_violated_rows, CASE WHEN denominator.num_rows = 0 THEN 0 ELSE 1.0*num_violated_rows/denominator.num_rows END  AS pct_violated_rows, \r\n  denominator.num_rows as num_denominator_rows\r\nFROM\r\n(\r\n\tSELECT COUNT_BIG(violated_rows.violating_field) AS num_violated_rows\r\n\tFROM\r\n\t(\r\n\t\tSELECT 'PROVIDER.year_of_birth' AS violating_field, cdmTable.* \r\n\t\t  FROM cdm_ibm_mdcd_v993.dbo.PROVIDER cdmTable\r\n\t\t WHERE ISNUMERIC(abs(cdmTable.year_of_birth)) = 0 AND cdmTable.year_of_birth IS NOT NULL\r\n\t) violated_rows\r\n) violated_row_count,\r\n( \r\n\tSELECT COUNT_BIG(*) AS num_rows\r\n\tFROM cdm_ibm_mdcd_v993.dbo.PROVIDER\r\n) denominator\r\n;","CHECK_NAME":"cdmDatatype","CHECK_LEVEL":"FIELD","CHECK_DESCRIPTION":"A yes or no value indicating if the year_of_birth in the PROVIDER is the expected data type based on the specification.","CDM_TABLE_NAME":"PROVIDER","CDM_FIELD_NAME":"year_of_birth","SQL_FILE":"field_cdm_datatype.sql","CATEGORY":"Conformance","SUBCATEGORY":"Value","CONTEXT":"Verification","checkId":434,"FAILED":0,"THRESHOLD_VALUE":0,"_row":"4.93"},{"NUM_VIOLATED_ROWS":0,"PCT_VIOLATED_ROWS":0,"NUM_DENOMINATOR_ROWS":1312287,"EXECUTION_TIME":"2.962143 secs","QUERY_TEXT":"\r\n/*********\r\nFIELD_CDM_DATATYPE\r\n\r\nAt a minimum, for each field that is supposed to be an integer, verify it is an integer\r\n\r\nParameters used in this template:\r\ncdmDatabaseSchema = cdm_ibm_mdcd_v993.dbo\r\ncdmTableName = PROVIDER\r\ncdmFieldName = gender_concept_id\r\n**********/\r\n\r\n\r\nSELECT num_violated_rows, CASE WHEN denominator.num_rows = 0 THEN 0 ELSE 1.0*num_violated_rows/denominator.num_rows END  AS pct_violated_rows, \r\n  denominator.num_rows as num_denominator_rows\r\nFROM\r\n(\r\n\tSELECT COUNT_BIG(violated_rows.violating_field) AS num_violated_rows\r\n\tFROM\r\n\t(\r\n\t\tSELECT 'PROVIDER.gender_concept_id' AS violating_field, cdmTable.* \r\n\t\t  FROM cdm_ibm_mdcd_v993.dbo.PROVIDER cdmTable\r\n\t\t WHERE ISNUMERIC(abs(cdmTable.gender_concept_id)) = 0 AND cdmTable.gender_concept_id IS NOT NULL\r\n\t) violated_rows\r\n) violated_row_count,\r\n( \r\n\tSELECT COUNT_BIG(*) AS num_rows\r\n\tFROM cdm_ibm_mdcd_v993.dbo.PROVIDER\r\n) denominator\r\n;","CHECK_NAME":"cdmDatatype","CHECK_LEVEL":"FIELD","CHECK_DESCRIPTION":"A yes or no value indicating if the gender_concept_id in the PROVIDER is the expected data type based on the specification.","CDM_TABLE_NAME":"PROVIDER","CDM_FIELD_NAME":"gender_concept_id","SQL_FILE":"field_cdm_datatype.sql","CATEGORY":"Conformance","SUBCATEGORY":"Value","CONTEXT":"Verification","checkId":435,"FAILED":0,"THRESHOLD_VALUE":0,"_row":"4.94"},{"NUM_VIOLATED_ROWS":0,"PCT_VIOLATED_ROWS":0,"NUM_DENOMINATOR_ROWS":1312287,"EXECUTION_TIME":"3.001147 secs","QUERY_TEXT":"\r\n/*********\r\nFIELD_CDM_DATATYPE\r\n\r\nAt a minimum, for each field that is supposed to be an integer, verify it is an integer\r\n\r\nParameters used in this template:\r\ncdmDatabaseSchema = cdm_ibm_mdcd_v993.dbo\r\ncdmTableName = PROVIDER\r\ncdmFieldName = specialty_source_concept_id\r\n**********/\r\n\r\n\r\nSELECT num_violated_rows, CASE WHEN denominator.num_rows = 0 THEN 0 ELSE 1.0*num_violated_rows/denominator.num_rows END  AS pct_violated_rows, \r\n  denominator.num_rows as num_denominator_rows\r\nFROM\r\n(\r\n\tSELECT COUNT_BIG(violated_rows.violating_field) AS num_violated_rows\r\n\tFROM\r\n\t(\r\n\t\tSELECT 'PROVIDER.specialty_source_concept_id' AS violating_field, cdmTable.* \r\n\t\t  FROM cdm_ibm_mdcd_v993.dbo.PROVIDER cdmTable\r\n\t\t WHERE ISNUMERIC(abs(cdmTable.specialty_source_concept_id)) = 0 AND cdmTable.specialty_source_concept_id IS NOT NULL\r\n\t) violated_rows\r\n) violated_row_count,\r\n( \r\n\tSELECT COUNT_BIG(*) AS num_rows\r\n\tFROM cdm_ibm_mdcd_v993.dbo.PROVIDER\r\n) denominator\r\n;","CHECK_NAME":"cdmDatatype","CHECK_LEVEL":"FIELD","CHECK_DESCRIPTION":"A yes or no value indicating if the specialty_source_concept_id in the PROVIDER is the expected data type based on the specification.","CDM_TABLE_NAME":"PROVIDER","CDM_FIELD_NAME":"specialty_source_concept_id","SQL_FILE":"field_cdm_datatype.sql","CATEGORY":"Conformance","SUBCATEGORY":"Value","CONTEXT":"Verification","checkId":436,"FAILED":0,"THRESHOLD_VALUE":0,"_row":"4.95"},{"NUM_VIOLATED_ROWS":0,"PCT_VIOLATED_ROWS":0,"NUM_DENOMINATOR_ROWS":1312287,"EXECUTION_TIME":"4.067201 secs","QUERY_TEXT":"\r\n/*********\r\nFIELD_CDM_DATATYPE\r\n\r\nAt a minimum, for each field that is supposed to be an integer, verify it is an integer\r\n\r\nParameters used in this template:\r\ncdmDatabaseSchema = cdm_ibm_mdcd_v993.dbo\r\ncdmTableName = PROVIDER\r\ncdmFieldName = gender_source_concept_id\r\n**********/\r\n\r\n\r\nSELECT num_violated_rows, CASE WHEN denominator.num_rows = 0 THEN 0 ELSE 1.0*num_violated_rows/denominator.num_rows END  AS pct_violated_rows, \r\n  denominator.num_rows as num_denominator_rows\r\nFROM\r\n(\r\n\tSELECT COUNT_BIG(violated_rows.violating_field) AS num_violated_rows\r\n\tFROM\r\n\t(\r\n\t\tSELECT 'PROVIDER.gender_source_concept_id' AS violating_field, cdmTable.* \r\n\t\t  FROM cdm_ibm_mdcd_v993.dbo.PROVIDER cdmTable\r\n\t\t WHERE ISNUMERIC(abs(cdmTable.gender_source_concept_id)) = 0 AND cdmTable.gender_source_concept_id IS NOT NULL\r\n\t) violated_rows\r\n) violated_row_count,\r\n( \r\n\tSELECT COUNT_BIG(*) AS num_rows\r\n\tFROM cdm_ibm_mdcd_v993.dbo.PROVIDER\r\n) denominator\r\n;","CHECK_NAME":"cdmDatatype","CHECK_LEVEL":"FIELD","CHECK_DESCRIPTION":"A yes or no value indicating if the gender_source_concept_id in the PROVIDER is the expected data type based on the specification.","CDM_TABLE_NAME":"PROVIDER","CDM_FIELD_NAME":"gender_source_concept_id","SQL_FILE":"field_cdm_datatype.sql","CATEGORY":"Conformance","SUBCATEGORY":"Value","CONTEXT":"Verification","checkId":437,"FAILED":0,"THRESHOLD_VALUE":0,"_row":"4.96"},{"NUM_VIOLATED_ROWS":0,"PCT_VIOLATED_ROWS":0,"NUM_DENOMINATOR_ROWS":65783668,"EXECUTION_TIME":"3.350132 secs","QUERY_TEXT":"\r\n/*********\r\nFIELD_CDM_DATATYPE\r\n\r\nAt a minimum, for each field that is supposed to be an integer, verify it is an integer\r\n\r\nParameters used in this template:\r\ncdmDatabaseSchema = cdm_ibm_mdcd_v993.dbo\r\ncdmTableName = PAYER_PLAN_PERIOD\r\ncdmFieldName = payer_plan_period_id\r\n**********/\r\n\r\n\r\nSELECT num_violated_rows, CASE WHEN denominator.num_rows = 0 THEN 0 ELSE 1.0*num_violated_rows/denominator.num_rows END  AS pct_violated_rows, \r\n  denominator.num_rows as num_denominator_rows\r\nFROM\r\n(\r\n\tSELECT COUNT_BIG(violated_rows.violating_field) AS num_violated_rows\r\n\tFROM\r\n\t(\r\n\t\tSELECT 'PAYER_PLAN_PERIOD.payer_plan_period_id' AS violating_field, cdmTable.* \r\n\t\t  FROM cdm_ibm_mdcd_v993.dbo.PAYER_PLAN_PERIOD cdmTable\r\n\t\t WHERE ISNUMERIC(abs(cdmTable.payer_plan_period_id)) = 0 AND cdmTable.payer_plan_period_id IS NOT NULL\r\n\t) violated_rows\r\n) violated_row_count,\r\n( \r\n\tSELECT COUNT_BIG(*) AS num_rows\r\n\tFROM cdm_ibm_mdcd_v993.dbo.PAYER_PLAN_PERIOD\r\n) denominator\r\n;","CHECK_NAME":"cdmDatatype","CHECK_LEVEL":"FIELD","CHECK_DESCRIPTION":"A yes or no value indicating if the payer_plan_period_id in the PAYER_PLAN_PERIOD is the expected data type based on the specification.","CDM_TABLE_NAME":"PAYER_PLAN_PERIOD","CDM_FIELD_NAME":"payer_plan_period_id","SQL_FILE":"field_cdm_datatype.sql","CATEGORY":"Conformance","SUBCATEGORY":"Value","CONTEXT":"Verification","checkId":438,"FAILED":0,"THRESHOLD_VALUE":0,"_row":"4.97"},{"NUM_VIOLATED_ROWS":0,"PCT_VIOLATED_ROWS":0,"NUM_DENOMINATOR_ROWS":65783668,"EXECUTION_TIME":"2.857011 secs","QUERY_TEXT":"\r\n/*********\r\nFIELD_CDM_DATATYPE\r\n\r\nAt a minimum, for each field that is supposed to be an integer, verify it is an integer\r\n\r\nParameters used in this template:\r\ncdmDatabaseSchema = cdm_ibm_mdcd_v993.dbo\r\ncdmTableName = PAYER_PLAN_PERIOD\r\ncdmFieldName = person_id\r\n**********/\r\n\r\n\r\nSELECT num_violated_rows, CASE WHEN denominator.num_rows = 0 THEN 0 ELSE 1.0*num_violated_rows/denominator.num_rows END  AS pct_violated_rows, \r\n  denominator.num_rows as num_denominator_rows\r\nFROM\r\n(\r\n\tSELECT COUNT_BIG(violated_rows.violating_field) AS num_violated_rows\r\n\tFROM\r\n\t(\r\n\t\tSELECT 'PAYER_PLAN_PERIOD.person_id' AS violating_field, cdmTable.* \r\n\t\t  FROM cdm_ibm_mdcd_v993.dbo.PAYER_PLAN_PERIOD cdmTable\r\n\t\t WHERE ISNUMERIC(abs(cdmTable.person_id)) = 0 AND cdmTable.person_id IS NOT NULL\r\n\t) violated_rows\r\n) violated_row_count,\r\n( \r\n\tSELECT COUNT_BIG(*) AS num_rows\r\n\tFROM cdm_ibm_mdcd_v993.dbo.PAYER_PLAN_PERIOD\r\n) denominator\r\n;","CHECK_NAME":"cdmDatatype","CHECK_LEVEL":"FIELD","CHECK_DESCRIPTION":"A yes or no value indicating if the person_id in the PAYER_PLAN_PERIOD is the expected data type based on the specification.","CDM_TABLE_NAME":"PAYER_PLAN_PERIOD","CDM_FIELD_NAME":"person_id","SQL_FILE":"field_cdm_datatype.sql","CATEGORY":"Conformance","SUBCATEGORY":"Value","CONTEXT":"Verification","checkId":439,"FAILED":0,"THRESHOLD_VALUE":0,"_row":"4.98"},{"NUM_VIOLATED_ROWS":0,"PCT_VIOLATED_ROWS":0,"NUM_DENOMINATOR_ROWS":65783668,"EXECUTION_TIME":"5.048024 secs","QUERY_TEXT":"\r\n/*********\r\nFIELD_CDM_DATATYPE\r\n\r\nAt a minimum, for each field that is supposed to be an integer, verify it is an integer\r\n\r\nParameters used in this template:\r\ncdmDatabaseSchema = cdm_ibm_mdcd_v993.dbo\r\ncdmTableName = PAYER_PLAN_PERIOD\r\ncdmFieldName = payer_concept_id\r\n**********/\r\n\r\n\r\nSELECT num_violated_rows, CASE WHEN denominator.num_rows = 0 THEN 0 ELSE 1.0*num_violated_rows/denominator.num_rows END  AS pct_violated_rows, \r\n  denominator.num_rows as num_denominator_rows\r\nFROM\r\n(\r\n\tSELECT COUNT_BIG(violated_rows.violating_field) AS num_violated_rows\r\n\tFROM\r\n\t(\r\n\t\tSELECT 'PAYER_PLAN_PERIOD.payer_concept_id' AS violating_field, cdmTable.* \r\n\t\t  FROM cdm_ibm_mdcd_v993.dbo.PAYER_PLAN_PERIOD cdmTable\r\n\t\t WHERE ISNUMERIC(abs(cdmTable.payer_concept_id)) = 0 AND cdmTable.payer_concept_id IS NOT NULL\r\n\t) violated_rows\r\n) violated_row_count,\r\n( \r\n\tSELECT COUNT_BIG(*) AS num_rows\r\n\tFROM cdm_ibm_mdcd_v993.dbo.PAYER_PLAN_PERIOD\r\n) denominator\r\n;","CHECK_NAME":"cdmDatatype","CHECK_LEVEL":"FIELD","CHECK_DESCRIPTION":"A yes or no value indicating if the payer_concept_id in the PAYER_PLAN_PERIOD is the expected data type based on the specification.","CDM_TABLE_NAME":"PAYER_PLAN_PERIOD","CDM_FIELD_NAME":"payer_concept_id","SQL_FILE":"field_cdm_datatype.sql","CATEGORY":"Conformance","SUBCATEGORY":"Value","CONTEXT":"Verification","checkId":440,"FAILED":0,"THRESHOLD_VALUE":0,"_row":"4.99"},{"NUM_VIOLATED_ROWS":0,"PCT_VIOLATED_ROWS":0,"NUM_DENOMINATOR_ROWS":65783668,"EXECUTION_TIME":"6.138040 secs","QUERY_TEXT":"\r\n/*********\r\nFIELD_CDM_DATATYPE\r\n\r\nAt a minimum, for each field that is supposed to be an integer, verify it is an integer\r\n\r\nParameters used in this template:\r\ncdmDatabaseSchema = cdm_ibm_mdcd_v993.dbo\r\ncdmTableName = PAYER_PLAN_PERIOD\r\ncdmFieldName = payer_source_concept_id\r\n**********/\r\n\r\n\r\nSELECT num_violated_rows, CASE WHEN denominator.num_rows = 0 THEN 0 ELSE 1.0*num_violated_rows/denominator.num_rows END  AS pct_violated_rows, \r\n  denominator.num_rows as num_denominator_rows\r\nFROM\r\n(\r\n\tSELECT COUNT_BIG(violated_rows.violating_field) AS num_violated_rows\r\n\tFROM\r\n\t(\r\n\t\tSELECT 'PAYER_PLAN_PERIOD.payer_source_concept_id' AS violating_field, cdmTable.* \r\n\t\t  FROM cdm_ibm_mdcd_v993.dbo.PAYER_PLAN_PERIOD cdmTable\r\n\t\t WHERE ISNUMERIC(abs(cdmTable.payer_source_concept_id)) = 0 AND cdmTable.payer_source_concept_id IS NOT NULL\r\n\t) violated_rows\r\n) violated_row_count,\r\n( \r\n\tSELECT COUNT_BIG(*) AS num_rows\r\n\tFROM cdm_ibm_mdcd_v993.dbo.PAYER_PLAN_PERIOD\r\n) denominator\r\n;","CHECK_NAME":"cdmDatatype","CHECK_LEVEL":"FIELD","CHECK_DESCRIPTION":"A yes or no value indicating if the payer_source_concept_id in the PAYER_PLAN_PERIOD is the expected data type based on the specification.","CDM_TABLE_NAME":"PAYER_PLAN_PERIOD","CDM_FIELD_NAME":"payer_source_concept_id","SQL_FILE":"field_cdm_datatype.sql","CATEGORY":"Conformance","SUBCATEGORY":"Value","CONTEXT":"Verification","checkId":441,"FAILED":0,"THRESHOLD_VALUE":0,"_row":"4.100"},{"NUM_VIOLATED_ROWS":0,"PCT_VIOLATED_ROWS":0,"NUM_DENOMINATOR_ROWS":65783668,"EXECUTION_TIME":"6.086033 secs","QUERY_TEXT":"\r\n/*********\r\nFIELD_CDM_DATATYPE\r\n\r\nAt a minimum, for each field that is supposed to be an integer, verify it is an integer\r\n\r\nParameters used in this template:\r\ncdmDatabaseSchema = cdm_ibm_mdcd_v993.dbo\r\ncdmTableName = PAYER_PLAN_PERIOD\r\ncdmFieldName = plan_concept_id\r\n**********/\r\n\r\n\r\nSELECT num_violated_rows, CASE WHEN denominator.num_rows = 0 THEN 0 ELSE 1.0*num_violated_rows/denominator.num_rows END  AS pct_violated_rows, \r\n  denominator.num_rows as num_denominator_rows\r\nFROM\r\n(\r\n\tSELECT COUNT_BIG(violated_rows.violating_field) AS num_violated_rows\r\n\tFROM\r\n\t(\r\n\t\tSELECT 'PAYER_PLAN_PERIOD.plan_concept_id' AS violating_field, cdmTable.* \r\n\t\t  FROM cdm_ibm_mdcd_v993.dbo.PAYER_PLAN_PERIOD cdmTable\r\n\t\t WHERE ISNUMERIC(abs(cdmTable.plan_concept_id)) = 0 AND cdmTable.plan_concept_id IS NOT NULL\r\n\t) violated_rows\r\n) violated_row_count,\r\n( \r\n\tSELECT COUNT_BIG(*) AS num_rows\r\n\tFROM cdm_ibm_mdcd_v993.dbo.PAYER_PLAN_PERIOD\r\n) denominator\r\n;","CHECK_NAME":"cdmDatatype","CHECK_LEVEL":"FIELD","CHECK_DESCRIPTION":"A yes or no value indicating if the plan_concept_id in the PAYER_PLAN_PERIOD is the expected data type based on the specification.","CDM_TABLE_NAME":"PAYER_PLAN_PERIOD","CDM_FIELD_NAME":"plan_concept_id","SQL_FILE":"field_cdm_datatype.sql","CATEGORY":"Conformance","SUBCATEGORY":"Value","CONTEXT":"Verification","checkId":442,"FAILED":0,"THRESHOLD_VALUE":0,"_row":"4.101"},{"NUM_VIOLATED_ROWS":0,"PCT_VIOLATED_ROWS":0,"NUM_DENOMINATOR_ROWS":65783668,"EXECUTION_TIME":"5.115008 secs","QUERY_TEXT":"\r\n/*********\r\nFIELD_CDM_DATATYPE\r\n\r\nAt a minimum, for each field that is supposed to be an integer, verify it is an integer\r\n\r\nParameters used in this template:\r\ncdmDatabaseSchema = cdm_ibm_mdcd_v993.dbo\r\ncdmTableName = PAYER_PLAN_PERIOD\r\ncdmFieldName = plan_source_concept_id\r\n**********/\r\n\r\n\r\nSELECT num_violated_rows, CASE WHEN denominator.num_rows = 0 THEN 0 ELSE 1.0*num_violated_rows/denominator.num_rows END  AS pct_violated_rows, \r\n  denominator.num_rows as num_denominator_rows\r\nFROM\r\n(\r\n\tSELECT COUNT_BIG(violated_rows.violating_field) AS num_violated_rows\r\n\tFROM\r\n\t(\r\n\t\tSELECT 'PAYER_PLAN_PERIOD.plan_source_concept_id' AS violating_field, cdmTable.* \r\n\t\t  FROM cdm_ibm_mdcd_v993.dbo.PAYER_PLAN_PERIOD cdmTable\r\n\t\t WHERE ISNUMERIC(abs(cdmTable.plan_source_concept_id)) = 0 AND cdmTable.plan_source_concept_id IS NOT NULL\r\n\t) violated_rows\r\n) violated_row_count,\r\n( \r\n\tSELECT COUNT_BIG(*) AS num_rows\r\n\tFROM cdm_ibm_mdcd_v993.dbo.PAYER_PLAN_PERIOD\r\n) denominator\r\n;","CHECK_NAME":"cdmDatatype","CHECK_LEVEL":"FIELD","CHECK_DESCRIPTION":"A yes or no value indicating if the plan_source_concept_id in the PAYER_PLAN_PERIOD is the expected data type based on the specification.","CDM_TABLE_NAME":"PAYER_PLAN_PERIOD","CDM_FIELD_NAME":"plan_source_concept_id","SQL_FILE":"field_cdm_datatype.sql","CATEGORY":"Conformance","SUBCATEGORY":"Value","CONTEXT":"Verification","checkId":443,"FAILED":0,"THRESHOLD_VALUE":0,"_row":"4.102"},{"NUM_VIOLATED_ROWS":0,"PCT_VIOLATED_ROWS":0,"NUM_DENOMINATOR_ROWS":65783668,"EXECUTION_TIME":"4.588012 secs","QUERY_TEXT":"\r\n/*********\r\nFIELD_CDM_DATATYPE\r\n\r\nAt a minimum, for each field that is supposed to be an integer, verify it is an integer\r\n\r\nParameters used in this template:\r\ncdmDatabaseSchema = cdm_ibm_mdcd_v993.dbo\r\ncdmTableName = PAYER_PLAN_PERIOD\r\ncdmFieldName = sponsor_concept_id\r\n**********/\r\n\r\n\r\nSELECT num_violated_rows, CASE WHEN denominator.num_rows = 0 THEN 0 ELSE 1.0*num_violated_rows/denominator.num_rows END  AS pct_violated_rows, \r\n  denominator.num_rows as num_denominator_rows\r\nFROM\r\n(\r\n\tSELECT COUNT_BIG(violated_rows.violating_field) AS num_violated_rows\r\n\tFROM\r\n\t(\r\n\t\tSELECT 'PAYER_PLAN_PERIOD.sponsor_concept_id' AS violating_field, cdmTable.* \r\n\t\t  FROM cdm_ibm_mdcd_v993.dbo.PAYER_PLAN_PERIOD cdmTable\r\n\t\t WHERE ISNUMERIC(abs(cdmTable.sponsor_concept_id)) = 0 AND cdmTable.sponsor_concept_id IS NOT NULL\r\n\t) violated_rows\r\n) violated_row_count,\r\n( \r\n\tSELECT COUNT_BIG(*) AS num_rows\r\n\tFROM cdm_ibm_mdcd_v993.dbo.PAYER_PLAN_PERIOD\r\n) denominator\r\n;","CHECK_NAME":"cdmDatatype","CHECK_LEVEL":"FIELD","CHECK_DESCRIPTION":"A yes or no value indicating if the sponsor_concept_id in the PAYER_PLAN_PERIOD is the expected data type based on the specification.","CDM_TABLE_NAME":"PAYER_PLAN_PERIOD","CDM_FIELD_NAME":"sponsor_concept_id","SQL_FILE":"field_cdm_datatype.sql","CATEGORY":"Conformance","SUBCATEGORY":"Value","CONTEXT":"Verification","checkId":444,"FAILED":0,"THRESHOLD_VALUE":0,"_row":"4.103"},{"NUM_VIOLATED_ROWS":0,"PCT_VIOLATED_ROWS":0,"NUM_DENOMINATOR_ROWS":65783668,"EXECUTION_TIME":"4.424040 secs","QUERY_TEXT":"\r\n/*********\r\nFIELD_CDM_DATATYPE\r\n\r\nAt a minimum, for each field that is supposed to be an integer, verify it is an integer\r\n\r\nParameters used in this template:\r\ncdmDatabaseSchema = cdm_ibm_mdcd_v993.dbo\r\ncdmTableName = PAYER_PLAN_PERIOD\r\ncdmFieldName = sponsor_source_concept_id\r\n**********/\r\n\r\n\r\nSELECT num_violated_rows, CASE WHEN denominator.num_rows = 0 THEN 0 ELSE 1.0*num_violated_rows/denominator.num_rows END  AS pct_violated_rows, \r\n  denominator.num_rows as num_denominator_rows\r\nFROM\r\n(\r\n\tSELECT COUNT_BIG(violated_rows.violating_field) AS num_violated_rows\r\n\tFROM\r\n\t(\r\n\t\tSELECT 'PAYER_PLAN_PERIOD.sponsor_source_concept_id' AS violating_field, cdmTable.* \r\n\t\t  FROM cdm_ibm_mdcd_v993.dbo.PAYER_PLAN_PERIOD cdmTable\r\n\t\t WHERE ISNUMERIC(abs(cdmTable.sponsor_source_concept_id)) = 0 AND cdmTable.sponsor_source_concept_id IS NOT NULL\r\n\t) violated_rows\r\n) violated_row_count,\r\n( \r\n\tSELECT COUNT_BIG(*) AS num_rows\r\n\tFROM cdm_ibm_mdcd_v993.dbo.PAYER_PLAN_PERIOD\r\n) denominator\r\n;","CHECK_NAME":"cdmDatatype","CHECK_LEVEL":"FIELD","CHECK_DESCRIPTION":"A yes or no value indicating if the sponsor_source_concept_id in the PAYER_PLAN_PERIOD is the expected data type based on the specification.","CDM_TABLE_NAME":"PAYER_PLAN_PERIOD","CDM_FIELD_NAME":"sponsor_source_concept_id","SQL_FILE":"field_cdm_datatype.sql","CATEGORY":"Conformance","SUBCATEGORY":"Value","CONTEXT":"Verification","checkId":445,"FAILED":0,"THRESHOLD_VALUE":0,"_row":"4.104"},{"NUM_VIOLATED_ROWS":0,"PCT_VIOLATED_ROWS":0,"NUM_DENOMINATOR_ROWS":65783668,"EXECUTION_TIME":"4.650015 secs","QUERY_TEXT":"\r\n/*********\r\nFIELD_CDM_DATATYPE\r\n\r\nAt a minimum, for each field that is supposed to be an integer, verify it is an integer\r\n\r\nParameters used in this template:\r\ncdmDatabaseSchema = cdm_ibm_mdcd_v993.dbo\r\ncdmTableName = PAYER_PLAN_PERIOD\r\ncdmFieldName = stop_reason_concept_id\r\n**********/\r\n\r\n\r\nSELECT num_violated_rows, CASE WHEN denominator.num_rows = 0 THEN 0 ELSE 1.0*num_violated_rows/denominator.num_rows END  AS pct_violated_rows, \r\n  denominator.num_rows as num_denominator_rows\r\nFROM\r\n(\r\n\tSELECT COUNT_BIG(violated_rows.violating_field) AS num_violated_rows\r\n\tFROM\r\n\t(\r\n\t\tSELECT 'PAYER_PLAN_PERIOD.stop_reason_concept_id' AS violating_field, cdmTable.* \r\n\t\t  FROM cdm_ibm_mdcd_v993.dbo.PAYER_PLAN_PERIOD cdmTable\r\n\t\t WHERE ISNUMERIC(abs(cdmTable.stop_reason_concept_id)) = 0 AND cdmTable.stop_reason_concept_id IS NOT NULL\r\n\t) violated_rows\r\n) violated_row_count,\r\n( \r\n\tSELECT COUNT_BIG(*) AS num_rows\r\n\tFROM cdm_ibm_mdcd_v993.dbo.PAYER_PLAN_PERIOD\r\n) denominator\r\n;","CHECK_NAME":"cdmDatatype","CHECK_LEVEL":"FIELD","CHECK_DESCRIPTION":"A yes or no value indicating if the stop_reason_concept_id in the PAYER_PLAN_PERIOD is the expected data type based on the specification.","CDM_TABLE_NAME":"PAYER_PLAN_PERIOD","CDM_FIELD_NAME":"stop_reason_concept_id","SQL_FILE":"field_cdm_datatype.sql","CATEGORY":"Conformance","SUBCATEGORY":"Value","CONTEXT":"Verification","checkId":446,"FAILED":0,"THRESHOLD_VALUE":0,"_row":"4.105"},{"NUM_VIOLATED_ROWS":0,"PCT_VIOLATED_ROWS":0,"NUM_DENOMINATOR_ROWS":65783668,"EXECUTION_TIME":"4.718019 secs","QUERY_TEXT":"\r\n/*********\r\nFIELD_CDM_DATATYPE\r\n\r\nAt a minimum, for each field that is supposed to be an integer, verify it is an integer\r\n\r\nParameters used in this template:\r\ncdmDatabaseSchema = cdm_ibm_mdcd_v993.dbo\r\ncdmTableName = PAYER_PLAN_PERIOD\r\ncdmFieldName = stop_reason_source_concept_id\r\n**********/\r\n\r\n\r\nSELECT num_violated_rows, CASE WHEN denominator.num_rows = 0 THEN 0 ELSE 1.0*num_violated_rows/denominator.num_rows END  AS pct_violated_rows, \r\n  denominator.num_rows as num_denominator_rows\r\nFROM\r\n(\r\n\tSELECT COUNT_BIG(violated_rows.violating_field) AS num_violated_rows\r\n\tFROM\r\n\t(\r\n\t\tSELECT 'PAYER_PLAN_PERIOD.stop_reason_source_concept_id' AS violating_field, cdmTable.* \r\n\t\t  FROM cdm_ibm_mdcd_v993.dbo.PAYER_PLAN_PERIOD cdmTable\r\n\t\t WHERE ISNUMERIC(abs(cdmTable.stop_reason_source_concept_id)) = 0 AND cdmTable.stop_reason_source_concept_id IS NOT NULL\r\n\t) violated_rows\r\n) violated_row_count,\r\n( \r\n\tSELECT COUNT_BIG(*) AS num_rows\r\n\tFROM cdm_ibm_mdcd_v993.dbo.PAYER_PLAN_PERIOD\r\n) denominator\r\n;","CHECK_NAME":"cdmDatatype","CHECK_LEVEL":"FIELD","CHECK_DESCRIPTION":"A yes or no value indicating if the stop_reason_source_concept_id in the PAYER_PLAN_PERIOD is the expected data type based on the specification.","CDM_TABLE_NAME":"PAYER_PLAN_PERIOD","CDM_FIELD_NAME":"stop_reason_source_concept_id","SQL_FILE":"field_cdm_datatype.sql","CATEGORY":"Conformance","SUBCATEGORY":"Value","CONTEXT":"Verification","checkId":447,"FAILED":0,"THRESHOLD_VALUE":0,"_row":"4.106"},{"NUM_VIOLATED_ROWS":0,"PCT_VIOLATED_ROWS":0,"NUM_DENOMINATOR_ROWS":3266861637,"EXECUTION_TIME":"15.414091 secs","QUERY_TEXT":"\r\n/*********\r\nFIELD_CDM_DATATYPE\r\n\r\nAt a minimum, for each field that is supposed to be an integer, verify it is an integer\r\n\r\nParameters used in this template:\r\ncdmDatabaseSchema = cdm_ibm_mdcd_v993.dbo\r\ncdmTableName = COST\r\ncdmFieldName = cost_type_concept_id\r\n**********/\r\n\r\n\r\nSELECT num_violated_rows, CASE WHEN denominator.num_rows = 0 THEN 0 ELSE 1.0*num_violated_rows/denominator.num_rows END  AS pct_violated_rows, \r\n  denominator.num_rows as num_denominator_rows\r\nFROM\r\n(\r\n\tSELECT COUNT_BIG(violated_rows.violating_field) AS num_violated_rows\r\n\tFROM\r\n\t(\r\n\t\tSELECT 'COST.cost_type_concept_id' AS violating_field, cdmTable.* \r\n\t\t  FROM cdm_ibm_mdcd_v993.dbo.COST cdmTable\r\n\t\t WHERE ISNUMERIC(abs(cdmTable.cost_type_concept_id)) = 0 AND cdmTable.cost_type_concept_id IS NOT NULL\r\n\t) violated_rows\r\n) violated_row_count,\r\n( \r\n\tSELECT COUNT_BIG(*) AS num_rows\r\n\tFROM cdm_ibm_mdcd_v993.dbo.COST\r\n) denominator\r\n;","CHECK_NAME":"cdmDatatype","CHECK_LEVEL":"FIELD","CHECK_DESCRIPTION":"A yes or no value indicating if the cost_type_concept_id in the COST is the expected data type based on the specification.","CDM_TABLE_NAME":"COST","CDM_FIELD_NAME":"cost_type_concept_id","SQL_FILE":"field_cdm_datatype.sql","CATEGORY":"Conformance","SUBCATEGORY":"Value","CONTEXT":"Verification","checkId":448,"FAILED":0,"THRESHOLD_VALUE":0,"_row":"4.107"},{"NUM_VIOLATED_ROWS":0,"PCT_VIOLATED_ROWS":0,"NUM_DENOMINATOR_ROWS":3266861637,"EXECUTION_TIME":"21.466123 secs","QUERY_TEXT":"\r\n/*********\r\nFIELD_CDM_DATATYPE\r\n\r\nAt a minimum, for each field that is supposed to be an integer, verify it is an integer\r\n\r\nParameters used in this template:\r\ncdmDatabaseSchema = cdm_ibm_mdcd_v993.dbo\r\ncdmTableName = COST\r\ncdmFieldName = currency_concept_id\r\n**********/\r\n\r\n\r\nSELECT num_violated_rows, CASE WHEN denominator.num_rows = 0 THEN 0 ELSE 1.0*num_violated_rows/denominator.num_rows END  AS pct_violated_rows, \r\n  denominator.num_rows as num_denominator_rows\r\nFROM\r\n(\r\n\tSELECT COUNT_BIG(violated_rows.violating_field) AS num_violated_rows\r\n\tFROM\r\n\t(\r\n\t\tSELECT 'COST.currency_concept_id' AS violating_field, cdmTable.* \r\n\t\t  FROM cdm_ibm_mdcd_v993.dbo.COST cdmTable\r\n\t\t WHERE ISNUMERIC(abs(cdmTable.currency_concept_id)) = 0 AND cdmTable.currency_concept_id IS NOT NULL\r\n\t) violated_rows\r\n) violated_row_count,\r\n( \r\n\tSELECT COUNT_BIG(*) AS num_rows\r\n\tFROM cdm_ibm_mdcd_v993.dbo.COST\r\n) denominator\r\n;","CHECK_NAME":"cdmDatatype","CHECK_LEVEL":"FIELD","CHECK_DESCRIPTION":"A yes or no value indicating if the currency_concept_id in the COST is the expected data type based on the specification.","CDM_TABLE_NAME":"COST","CDM_FIELD_NAME":"currency_concept_id","SQL_FILE":"field_cdm_datatype.sql","CATEGORY":"Conformance","SUBCATEGORY":"Value","CONTEXT":"Verification","checkId":449,"FAILED":0,"THRESHOLD_VALUE":0,"_row":"4.108"},{"NUM_VIOLATED_ROWS":0,"PCT_VIOLATED_ROWS":0,"NUM_DENOMINATOR_ROWS":3266861637,"EXECUTION_TIME":"25.615140 secs","QUERY_TEXT":"\r\n/*********\r\nFIELD_CDM_DATATYPE\r\n\r\nAt a minimum, for each field that is supposed to be an integer, verify it is an integer\r\n\r\nParameters used in this template:\r\ncdmDatabaseSchema = cdm_ibm_mdcd_v993.dbo\r\ncdmTableName = COST\r\ncdmFieldName = revenue_code_concept_id\r\n**********/\r\n\r\n\r\nSELECT num_violated_rows, CASE WHEN denominator.num_rows = 0 THEN 0 ELSE 1.0*num_violated_rows/denominator.num_rows END  AS pct_violated_rows, \r\n  denominator.num_rows as num_denominator_rows\r\nFROM\r\n(\r\n\tSELECT COUNT_BIG(violated_rows.violating_field) AS num_violated_rows\r\n\tFROM\r\n\t(\r\n\t\tSELECT 'COST.revenue_code_concept_id' AS violating_field, cdmTable.* \r\n\t\t  FROM cdm_ibm_mdcd_v993.dbo.COST cdmTable\r\n\t\t WHERE ISNUMERIC(abs(cdmTable.revenue_code_concept_id)) = 0 AND cdmTable.revenue_code_concept_id IS NOT NULL\r\n\t) violated_rows\r\n) violated_row_count,\r\n( \r\n\tSELECT COUNT_BIG(*) AS num_rows\r\n\tFROM cdm_ibm_mdcd_v993.dbo.COST\r\n) denominator\r\n;","CHECK_NAME":"cdmDatatype","CHECK_LEVEL":"FIELD","CHECK_DESCRIPTION":"A yes or no value indicating if the revenue_code_concept_id in the COST is the expected data type based on the specification.","CDM_TABLE_NAME":"COST","CDM_FIELD_NAME":"revenue_code_concept_id","SQL_FILE":"field_cdm_datatype.sql","CATEGORY":"Conformance","SUBCATEGORY":"Value","CONTEXT":"Verification","checkId":450,"FAILED":0,"THRESHOLD_VALUE":0,"_row":"4.109"},{"NUM_VIOLATED_ROWS":0,"PCT_VIOLATED_ROWS":0,"NUM_DENOMINATOR_ROWS":3266861637,"EXECUTION_TIME":"25.115140 secs","QUERY_TEXT":"\r\n/*********\r\nFIELD_CDM_DATATYPE\r\n\r\nAt a minimum, for each field that is supposed to be an integer, verify it is an integer\r\n\r\nParameters used in this template:\r\ncdmDatabaseSchema = cdm_ibm_mdcd_v993.dbo\r\ncdmTableName = COST\r\ncdmFieldName = drg_concept_id\r\n**********/\r\n\r\n\r\nSELECT num_violated_rows, CASE WHEN denominator.num_rows = 0 THEN 0 ELSE 1.0*num_violated_rows/denominator.num_rows END  AS pct_violated_rows, \r\n  denominator.num_rows as num_denominator_rows\r\nFROM\r\n(\r\n\tSELECT COUNT_BIG(violated_rows.violating_field) AS num_violated_rows\r\n\tFROM\r\n\t(\r\n\t\tSELECT 'COST.drg_concept_id' AS violating_field, cdmTable.* \r\n\t\t  FROM cdm_ibm_mdcd_v993.dbo.COST cdmTable\r\n\t\t WHERE ISNUMERIC(abs(cdmTable.drg_concept_id)) = 0 AND cdmTable.drg_concept_id IS NOT NULL\r\n\t) violated_rows\r\n) violated_row_count,\r\n( \r\n\tSELECT COUNT_BIG(*) AS num_rows\r\n\tFROM cdm_ibm_mdcd_v993.dbo.COST\r\n) denominator\r\n;","CHECK_NAME":"cdmDatatype","CHECK_LEVEL":"FIELD","CHECK_DESCRIPTION":"A yes or no value indicating if the drg_concept_id in the COST is the expected data type based on the specification.","CDM_TABLE_NAME":"COST","CDM_FIELD_NAME":"drg_concept_id","SQL_FILE":"field_cdm_datatype.sql","CATEGORY":"Conformance","SUBCATEGORY":"Value","CONTEXT":"Verification","checkId":451,"FAILED":0,"THRESHOLD_VALUE":0,"_row":"4.110"},{"NUM_VIOLATED_ROWS":0,"PCT_VIOLATED_ROWS":0,"NUM_DENOMINATOR_ROWS":573389325,"EXECUTION_TIME":"7.802038 secs","QUERY_TEXT":"\r\n/*********\r\nFIELD_CDM_DATATYPE\r\n\r\nAt a minimum, for each field that is supposed to be an integer, verify it is an integer\r\n\r\nParameters used in this template:\r\ncdmDatabaseSchema = cdm_ibm_mdcd_v993.dbo\r\ncdmTableName = DRUG_ERA\r\ncdmFieldName = drug_era_id\r\n**********/\r\n\r\n\r\nSELECT num_violated_rows, CASE WHEN denominator.num_rows = 0 THEN 0 ELSE 1.0*num_violated_rows/denominator.num_rows END  AS pct_violated_rows, \r\n  denominator.num_rows as num_denominator_rows\r\nFROM\r\n(\r\n\tSELECT COUNT_BIG(violated_rows.violating_field) AS num_violated_rows\r\n\tFROM\r\n\t(\r\n\t\tSELECT 'DRUG_ERA.drug_era_id' AS violating_field, cdmTable.* \r\n\t\t  FROM cdm_ibm_mdcd_v993.dbo.DRUG_ERA cdmTable\r\n\t\t WHERE ISNUMERIC(abs(cdmTable.drug_era_id)) = 0 AND cdmTable.drug_era_id IS NOT NULL\r\n\t) violated_rows\r\n) violated_row_count,\r\n( \r\n\tSELECT COUNT_BIG(*) AS num_rows\r\n\tFROM cdm_ibm_mdcd_v993.dbo.DRUG_ERA\r\n) denominator\r\n;","CHECK_NAME":"cdmDatatype","CHECK_LEVEL":"FIELD","CHECK_DESCRIPTION":"A yes or no value indicating if the drug_era_id in the DRUG_ERA is the expected data type based on the specification.","CDM_TABLE_NAME":"DRUG_ERA","CDM_FIELD_NAME":"drug_era_id","SQL_FILE":"field_cdm_datatype.sql","CATEGORY":"Conformance","SUBCATEGORY":"Value","CONTEXT":"Verification","checkId":452,"FAILED":0,"THRESHOLD_VALUE":0,"_row":"4.111"},{"NUM_VIOLATED_ROWS":0,"PCT_VIOLATED_ROWS":0,"NUM_DENOMINATOR_ROWS":573389325,"EXECUTION_TIME":"8.048039 secs","QUERY_TEXT":"\r\n/*********\r\nFIELD_CDM_DATATYPE\r\n\r\nAt a minimum, for each field that is supposed to be an integer, verify it is an integer\r\n\r\nParameters used in this template:\r\ncdmDatabaseSchema = cdm_ibm_mdcd_v993.dbo\r\ncdmTableName = DRUG_ERA\r\ncdmFieldName = person_id\r\n**********/\r\n\r\n\r\nSELECT num_violated_rows, CASE WHEN denominator.num_rows = 0 THEN 0 ELSE 1.0*num_violated_rows/denominator.num_rows END  AS pct_violated_rows, \r\n  denominator.num_rows as num_denominator_rows\r\nFROM\r\n(\r\n\tSELECT COUNT_BIG(violated_rows.violating_field) AS num_violated_rows\r\n\tFROM\r\n\t(\r\n\t\tSELECT 'DRUG_ERA.person_id' AS violating_field, cdmTable.* \r\n\t\t  FROM cdm_ibm_mdcd_v993.dbo.DRUG_ERA cdmTable\r\n\t\t WHERE ISNUMERIC(abs(cdmTable.person_id)) = 0 AND cdmTable.person_id IS NOT NULL\r\n\t) violated_rows\r\n) violated_row_count,\r\n( \r\n\tSELECT COUNT_BIG(*) AS num_rows\r\n\tFROM cdm_ibm_mdcd_v993.dbo.DRUG_ERA\r\n) denominator\r\n;","CHECK_NAME":"cdmDatatype","CHECK_LEVEL":"FIELD","CHECK_DESCRIPTION":"A yes or no value indicating if the person_id in the DRUG_ERA is the expected data type based on the specification.","CDM_TABLE_NAME":"DRUG_ERA","CDM_FIELD_NAME":"person_id","SQL_FILE":"field_cdm_datatype.sql","CATEGORY":"Conformance","SUBCATEGORY":"Value","CONTEXT":"Verification","checkId":453,"FAILED":0,"THRESHOLD_VALUE":0,"_row":"4.112"},{"NUM_VIOLATED_ROWS":0,"PCT_VIOLATED_ROWS":0,"NUM_DENOMINATOR_ROWS":573389325,"EXECUTION_TIME":"6.153039 secs","QUERY_TEXT":"\r\n/*********\r\nFIELD_CDM_DATATYPE\r\n\r\nAt a minimum, for each field that is supposed to be an integer, verify it is an integer\r\n\r\nParameters used in this template:\r\ncdmDatabaseSchema = cdm_ibm_mdcd_v993.dbo\r\ncdmTableName = DRUG_ERA\r\ncdmFieldName = drug_concept_id\r\n**********/\r\n\r\n\r\nSELECT num_violated_rows, CASE WHEN denominator.num_rows = 0 THEN 0 ELSE 1.0*num_violated_rows/denominator.num_rows END  AS pct_violated_rows, \r\n  denominator.num_rows as num_denominator_rows\r\nFROM\r\n(\r\n\tSELECT COUNT_BIG(violated_rows.violating_field) AS num_violated_rows\r\n\tFROM\r\n\t(\r\n\t\tSELECT 'DRUG_ERA.drug_concept_id' AS violating_field, cdmTable.* \r\n\t\t  FROM cdm_ibm_mdcd_v993.dbo.DRUG_ERA cdmTable\r\n\t\t WHERE ISNUMERIC(abs(cdmTable.drug_concept_id)) = 0 AND cdmTable.drug_concept_id IS NOT NULL\r\n\t) violated_rows\r\n) violated_row_count,\r\n( \r\n\tSELECT COUNT_BIG(*) AS num_rows\r\n\tFROM cdm_ibm_mdcd_v993.dbo.DRUG_ERA\r\n) denominator\r\n;","CHECK_NAME":"cdmDatatype","CHECK_LEVEL":"FIELD","CHECK_DESCRIPTION":"A yes or no value indicating if the drug_concept_id in the DRUG_ERA is the expected data type based on the specification.","CDM_TABLE_NAME":"DRUG_ERA","CDM_FIELD_NAME":"drug_concept_id","SQL_FILE":"field_cdm_datatype.sql","CATEGORY":"Conformance","SUBCATEGORY":"Value","CONTEXT":"Verification","checkId":454,"FAILED":0,"THRESHOLD_VALUE":0,"_row":"4.113"},{"NUM_VIOLATED_ROWS":0,"PCT_VIOLATED_ROWS":0,"NUM_DENOMINATOR_ROWS":573389325,"EXECUTION_TIME":"9.578055 secs","QUERY_TEXT":"\r\n/*********\r\nFIELD_CDM_DATATYPE\r\n\r\nAt a minimum, for each field that is supposed to be an integer, verify it is an integer\r\n\r\nParameters used in this template:\r\ncdmDatabaseSchema = cdm_ibm_mdcd_v993.dbo\r\ncdmTableName = DRUG_ERA\r\ncdmFieldName = drug_exposure_count\r\n**********/\r\n\r\n\r\nSELECT num_violated_rows, CASE WHEN denominator.num_rows = 0 THEN 0 ELSE 1.0*num_violated_rows/denominator.num_rows END  AS pct_violated_rows, \r\n  denominator.num_rows as num_denominator_rows\r\nFROM\r\n(\r\n\tSELECT COUNT_BIG(violated_rows.violating_field) AS num_violated_rows\r\n\tFROM\r\n\t(\r\n\t\tSELECT 'DRUG_ERA.drug_exposure_count' AS violating_field, cdmTable.* \r\n\t\t  FROM cdm_ibm_mdcd_v993.dbo.DRUG_ERA cdmTable\r\n\t\t WHERE ISNUMERIC(abs(cdmTable.drug_exposure_count)) = 0 AND cdmTable.drug_exposure_count IS NOT NULL\r\n\t) violated_rows\r\n) violated_row_count,\r\n( \r\n\tSELECT COUNT_BIG(*) AS num_rows\r\n\tFROM cdm_ibm_mdcd_v993.dbo.DRUG_ERA\r\n) denominator\r\n;","CHECK_NAME":"cdmDatatype","CHECK_LEVEL":"FIELD","CHECK_DESCRIPTION":"A yes or no value indicating if the drug_exposure_count in the DRUG_ERA is the expected data type based on the specification.","CDM_TABLE_NAME":"DRUG_ERA","CDM_FIELD_NAME":"drug_exposure_count","SQL_FILE":"field_cdm_datatype.sql","CATEGORY":"Conformance","SUBCATEGORY":"Value","CONTEXT":"Verification","checkId":455,"FAILED":0,"THRESHOLD_VALUE":0,"_row":"4.114"},{"NUM_VIOLATED_ROWS":0,"PCT_VIOLATED_ROWS":0,"NUM_DENOMINATOR_ROWS":573389325,"EXECUTION_TIME":"7.385044 secs","QUERY_TEXT":"\r\n/*********\r\nFIELD_CDM_DATATYPE\r\n\r\nAt a minimum, for each field that is supposed to be an integer, verify it is an integer\r\n\r\nParameters used in this template:\r\ncdmDatabaseSchema = cdm_ibm_mdcd_v993.dbo\r\ncdmTableName = DRUG_ERA\r\ncdmFieldName = gap_days\r\n**********/\r\n\r\n\r\nSELECT num_violated_rows, CASE WHEN denominator.num_rows = 0 THEN 0 ELSE 1.0*num_violated_rows/denominator.num_rows END  AS pct_violated_rows, \r\n  denominator.num_rows as num_denominator_rows\r\nFROM\r\n(\r\n\tSELECT COUNT_BIG(violated_rows.violating_field) AS num_violated_rows\r\n\tFROM\r\n\t(\r\n\t\tSELECT 'DRUG_ERA.gap_days' AS violating_field, cdmTable.* \r\n\t\t  FROM cdm_ibm_mdcd_v993.dbo.DRUG_ERA cdmTable\r\n\t\t WHERE ISNUMERIC(abs(cdmTable.gap_days)) = 0 AND cdmTable.gap_days IS NOT NULL\r\n\t) violated_rows\r\n) violated_row_count,\r\n( \r\n\tSELECT COUNT_BIG(*) AS num_rows\r\n\tFROM cdm_ibm_mdcd_v993.dbo.DRUG_ERA\r\n) denominator\r\n;","CHECK_NAME":"cdmDatatype","CHECK_LEVEL":"FIELD","CHECK_DESCRIPTION":"A yes or no value indicating if the gap_days in the DRUG_ERA is the expected data type based on the specification.","CDM_TABLE_NAME":"DRUG_ERA","CDM_FIELD_NAME":"gap_days","SQL_FILE":"field_cdm_datatype.sql","CATEGORY":"Conformance","SUBCATEGORY":"Value","CONTEXT":"Verification","checkId":456,"FAILED":0,"THRESHOLD_VALUE":0,"_row":"4.115"},{"NUM_VIOLATED_ROWS":0,"PCT_VIOLATED_ROWS":0,"NUM_DENOMINATOR_ROWS":1056178461,"EXECUTION_TIME":"12.915067 secs","QUERY_TEXT":"\r\n/*********\r\nFIELD_CDM_DATATYPE\r\n\r\nAt a minimum, for each field that is supposed to be an integer, verify it is an integer\r\n\r\nParameters used in this template:\r\ncdmDatabaseSchema = cdm_ibm_mdcd_v993.dbo\r\ncdmTableName = CONDITION_ERA\r\ncdmFieldName = condition_era_id\r\n**********/\r\n\r\n\r\nSELECT num_violated_rows, CASE WHEN denominator.num_rows = 0 THEN 0 ELSE 1.0*num_violated_rows/denominator.num_rows END  AS pct_violated_rows, \r\n  denominator.num_rows as num_denominator_rows\r\nFROM\r\n(\r\n\tSELECT COUNT_BIG(violated_rows.violating_field) AS num_violated_rows\r\n\tFROM\r\n\t(\r\n\t\tSELECT 'CONDITION_ERA.condition_era_id' AS violating_field, cdmTable.* \r\n\t\t  FROM cdm_ibm_mdcd_v993.dbo.CONDITION_ERA cdmTable\r\n\t\t WHERE ISNUMERIC(abs(cdmTable.condition_era_id)) = 0 AND cdmTable.condition_era_id IS NOT NULL\r\n\t) violated_rows\r\n) violated_row_count,\r\n( \r\n\tSELECT COUNT_BIG(*) AS num_rows\r\n\tFROM cdm_ibm_mdcd_v993.dbo.CONDITION_ERA\r\n) denominator\r\n;","CHECK_NAME":"cdmDatatype","CHECK_LEVEL":"FIELD","CHECK_DESCRIPTION":"A yes or no value indicating if the condition_era_id in the CONDITION_ERA is the expected data type based on the specification.","CDM_TABLE_NAME":"CONDITION_ERA","CDM_FIELD_NAME":"condition_era_id","SQL_FILE":"field_cdm_datatype.sql","CATEGORY":"Conformance","SUBCATEGORY":"Value","CONTEXT":"Verification","checkId":457,"FAILED":0,"THRESHOLD_VALUE":0,"_row":"4.116"},{"NUM_VIOLATED_ROWS":0,"PCT_VIOLATED_ROWS":0,"NUM_DENOMINATOR_ROWS":1056178461,"EXECUTION_TIME":"10.914067 secs","QUERY_TEXT":"\r\n/*********\r\nFIELD_CDM_DATATYPE\r\n\r\nAt a minimum, for each field that is supposed to be an integer, verify it is an integer\r\n\r\nParameters used in this template:\r\ncdmDatabaseSchema = cdm_ibm_mdcd_v993.dbo\r\ncdmTableName = CONDITION_ERA\r\ncdmFieldName = person_id\r\n**********/\r\n\r\n\r\nSELECT num_violated_rows, CASE WHEN denominator.num_rows = 0 THEN 0 ELSE 1.0*num_violated_rows/denominator.num_rows END  AS pct_violated_rows, \r\n  denominator.num_rows as num_denominator_rows\r\nFROM\r\n(\r\n\tSELECT COUNT_BIG(violated_rows.violating_field) AS num_violated_rows\r\n\tFROM\r\n\t(\r\n\t\tSELECT 'CONDITION_ERA.person_id' AS violating_field, cdmTable.* \r\n\t\t  FROM cdm_ibm_mdcd_v993.dbo.CONDITION_ERA cdmTable\r\n\t\t WHERE ISNUMERIC(abs(cdmTable.person_id)) = 0 AND cdmTable.person_id IS NOT NULL\r\n\t) violated_rows\r\n) violated_row_count,\r\n( \r\n\tSELECT COUNT_BIG(*) AS num_rows\r\n\tFROM cdm_ibm_mdcd_v993.dbo.CONDITION_ERA\r\n) denominator\r\n;","CHECK_NAME":"cdmDatatype","CHECK_LEVEL":"FIELD","CHECK_DESCRIPTION":"A yes or no value indicating if the person_id in the CONDITION_ERA is the expected data type based on the specification.","CDM_TABLE_NAME":"CONDITION_ERA","CDM_FIELD_NAME":"person_id","SQL_FILE":"field_cdm_datatype.sql","CATEGORY":"Conformance","SUBCATEGORY":"Value","CONTEXT":"Verification","checkId":458,"FAILED":0,"THRESHOLD_VALUE":0,"_row":"4.117"},{"NUM_VIOLATED_ROWS":0,"PCT_VIOLATED_ROWS":0,"NUM_DENOMINATOR_ROWS":1056178461,"EXECUTION_TIME":"9.568061 secs","QUERY_TEXT":"\r\n/*********\r\nFIELD_CDM_DATATYPE\r\n\r\nAt a minimum, for each field that is supposed to be an integer, verify it is an integer\r\n\r\nParameters used in this template:\r\ncdmDatabaseSchema = cdm_ibm_mdcd_v993.dbo\r\ncdmTableName = CONDITION_ERA\r\ncdmFieldName = condition_concept_id\r\n**********/\r\n\r\n\r\nSELECT num_violated_rows, CASE WHEN denominator.num_rows = 0 THEN 0 ELSE 1.0*num_violated_rows/denominator.num_rows END  AS pct_violated_rows, \r\n  denominator.num_rows as num_denominator_rows\r\nFROM\r\n(\r\n\tSELECT COUNT_BIG(violated_rows.violating_field) AS num_violated_rows\r\n\tFROM\r\n\t(\r\n\t\tSELECT 'CONDITION_ERA.condition_concept_id' AS violating_field, cdmTable.* \r\n\t\t  FROM cdm_ibm_mdcd_v993.dbo.CONDITION_ERA cdmTable\r\n\t\t WHERE ISNUMERIC(abs(cdmTable.condition_concept_id)) = 0 AND cdmTable.condition_concept_id IS NOT NULL\r\n\t) violated_rows\r\n) violated_row_count,\r\n( \r\n\tSELECT COUNT_BIG(*) AS num_rows\r\n\tFROM cdm_ibm_mdcd_v993.dbo.CONDITION_ERA\r\n) denominator\r\n;","CHECK_NAME":"cdmDatatype","CHECK_LEVEL":"FIELD","CHECK_DESCRIPTION":"A yes or no value indicating if the condition_concept_id in the CONDITION_ERA is the expected data type based on the specification.","CDM_TABLE_NAME":"CONDITION_ERA","CDM_FIELD_NAME":"condition_concept_id","SQL_FILE":"field_cdm_datatype.sql","CATEGORY":"Conformance","SUBCATEGORY":"Value","CONTEXT":"Verification","checkId":459,"FAILED":0,"THRESHOLD_VALUE":0,"_row":"4.118"},{"NUM_VIOLATED_ROWS":0,"PCT_VIOLATED_ROWS":0,"NUM_DENOMINATOR_ROWS":1056178461,"EXECUTION_TIME":"7.475063 secs","QUERY_TEXT":"\r\n/*********\r\nFIELD_CDM_DATATYPE\r\n\r\nAt a minimum, for each field that is supposed to be an integer, verify it is an integer\r\n\r\nParameters used in this template:\r\ncdmDatabaseSchema = cdm_ibm_mdcd_v993.dbo\r\ncdmTableName = CONDITION_ERA\r\ncdmFieldName = condition_occurrence_count\r\n**********/\r\n\r\n\r\nSELECT num_violated_rows, CASE WHEN denominator.num_rows = 0 THEN 0 ELSE 1.0*num_violated_rows/denominator.num_rows END  AS pct_violated_rows, \r\n  denominator.num_rows as num_denominator_rows\r\nFROM\r\n(\r\n\tSELECT COUNT_BIG(violated_rows.violating_field) AS num_violated_rows\r\n\tFROM\r\n\t(\r\n\t\tSELECT 'CONDITION_ERA.condition_occurrence_count' AS violating_field, cdmTable.* \r\n\t\t  FROM cdm_ibm_mdcd_v993.dbo.CONDITION_ERA cdmTable\r\n\t\t WHERE ISNUMERIC(abs(cdmTable.condition_occurrence_count)) = 0 AND cdmTable.condition_occurrence_count IS NOT NULL\r\n\t) violated_rows\r\n) violated_row_count,\r\n( \r\n\tSELECT COUNT_BIG(*) AS num_rows\r\n\tFROM cdm_ibm_mdcd_v993.dbo.CONDITION_ERA\r\n) denominator\r\n;","CHECK_NAME":"cdmDatatype","CHECK_LEVEL":"FIELD","CHECK_DESCRIPTION":"A yes or no value indicating if the condition_occurrence_count in the CONDITION_ERA is the expected data type based on the specification.","CDM_TABLE_NAME":"CONDITION_ERA","CDM_FIELD_NAME":"condition_occurrence_count","SQL_FILE":"field_cdm_datatype.sql","CATEGORY":"Conformance","SUBCATEGORY":"Value","CONTEXT":"Verification","checkId":460,"FAILED":0,"THRESHOLD_VALUE":0,"_row":"4.119"},{"NUM_VIOLATED_ROWS":0,"PCT_VIOLATED_ROWS":0,"NUM_DENOMINATOR_ROWS":28095636,"EXECUTION_TIME":"1.752988 secs","QUERY_TEXT":"\r\n/*********\r\nFIELD_IS_PRIMARY_KEY\r\n\r\nPrimary Key - verify those fields where IS_PRIMARY_KEY == Yes, the values in that field are unique\r\n\r\nParameters used in this template:\r\ncdmDatabaseSchema = cdm_ibm_mdcd_v993.dbo\r\ncdmTableName = PERSON\r\ncdmFieldName = person_id\r\n\r\n**********/\r\n\r\n\r\nSELECT num_violated_rows, CASE WHEN denominator.num_rows = 0 THEN 0 ELSE 1.0*num_violated_rows/denominator.num_rows END  AS pct_violated_rows, \r\n  denominator.num_rows as num_denominator_rows\r\nFROM\r\n(\r\n\tSELECT COUNT_BIG(violated_rows.violating_field) AS num_violated_rows\r\n\tFROM\r\n\t(\r\n\t\tSELECT 'PERSON.person_id' AS violating_field, cdmTable.* \r\n\t\t  FROM cdm_ibm_mdcd_v993.dbo.PERSON cdmTable\r\n\t\t  \r\n\t\t WHERE cdmTable.person_id IN ( SELECT person_id \r\n\t\t                            FROM cdm_ibm_mdcd_v993.dbo.PERSON\r\n\t\t\t\t\t\t\t\t\t\t\t\t GROUP BY person_id\r\n\t\t\t\t\t\t\t\t\t\t\t\tHAVING COUNT_BIG(*) > 1 ) \r\n\t) violated_rows\r\n) violated_row_count,\r\n( \r\n\tSELECT COUNT_BIG(*) AS num_rows\r\n\tFROM cdm_ibm_mdcd_v993.dbo.PERSON cdmTable\r\n\t\r\n) denominator\r\n;","CHECK_NAME":"isPrimaryKey","CHECK_LEVEL":"FIELD","CHECK_DESCRIPTION":"The number and percent of records that have a duplicate value in the person_id field of the PERSON.","CDM_TABLE_NAME":"PERSON","CDM_FIELD_NAME":"person_id","SQL_FILE":"field_is_primary_key.sql","CATEGORY":"Conformance","SUBCATEGORY":"Relational","CONTEXT":"Verification","checkId":461,"FAILED":0,"THRESHOLD_VALUE":0,"_row":"5.1"},{"NUM_VIOLATED_ROWS":0,"PCT_VIOLATED_ROWS":0,"NUM_DENOMINATOR_ROWS":39805930,"EXECUTION_TIME":"11.645072 secs","QUERY_TEXT":"\r\n/*********\r\nFIELD_IS_PRIMARY_KEY\r\n\r\nPrimary Key - verify those fields where IS_PRIMARY_KEY == Yes, the values in that field are unique\r\n\r\nParameters used in this template:\r\ncdmDatabaseSchema = cdm_ibm_mdcd_v993.dbo\r\ncdmTableName = OBSERVATION_PERIOD\r\ncdmFieldName = observation_period_id\r\n\r\n**********/\r\n\r\n\r\nSELECT num_violated_rows, CASE WHEN denominator.num_rows = 0 THEN 0 ELSE 1.0*num_violated_rows/denominator.num_rows END  AS pct_violated_rows, \r\n  denominator.num_rows as num_denominator_rows\r\nFROM\r\n(\r\n\tSELECT COUNT_BIG(violated_rows.violating_field) AS num_violated_rows\r\n\tFROM\r\n\t(\r\n\t\tSELECT 'OBSERVATION_PERIOD.observation_period_id' AS violating_field, cdmTable.* \r\n\t\t  FROM cdm_ibm_mdcd_v993.dbo.OBSERVATION_PERIOD cdmTable\r\n\t\t  \r\n\t\t WHERE cdmTable.observation_period_id IN ( SELECT observation_period_id \r\n\t\t                            FROM cdm_ibm_mdcd_v993.dbo.OBSERVATION_PERIOD\r\n\t\t\t\t\t\t\t\t\t\t\t\t GROUP BY observation_period_id\r\n\t\t\t\t\t\t\t\t\t\t\t\tHAVING COUNT_BIG(*) > 1 ) \r\n\t) violated_rows\r\n) violated_row_count,\r\n( \r\n\tSELECT COUNT_BIG(*) AS num_rows\r\n\tFROM cdm_ibm_mdcd_v993.dbo.OBSERVATION_PERIOD cdmTable\r\n\t\r\n) denominator\r\n;","CHECK_NAME":"isPrimaryKey","CHECK_LEVEL":"FIELD","CHECK_DESCRIPTION":"The number and percent of records that have a duplicate value in the observation_period_id field of the OBSERVATION_PERIOD.","CDM_TABLE_NAME":"OBSERVATION_PERIOD","CDM_FIELD_NAME":"observation_period_id","SQL_FILE":"field_is_primary_key.sql","CATEGORY":"Conformance","SUBCATEGORY":"Relational","CONTEXT":"Verification","checkId":462,"FAILED":0,"THRESHOLD_VALUE":0,"_row":"5.2"},{"NUM_VIOLATED_ROWS":0,"PCT_VIOLATED_ROWS":0,"NUM_DENOMINATOR_ROWS":1680542588,"EXECUTION_TIME":"144.363031 secs","QUERY_TEXT":"\r\n/*********\r\nFIELD_IS_PRIMARY_KEY\r\n\r\nPrimary Key - verify those fields where IS_PRIMARY_KEY == Yes, the values in that field are unique\r\n\r\nParameters used in this template:\r\ncdmDatabaseSchema = cdm_ibm_mdcd_v993.dbo\r\ncdmTableName = VISIT_OCCURRENCE\r\ncdmFieldName = visit_occurrence_id\r\n\r\n**********/\r\n\r\n\r\nSELECT num_violated_rows, CASE WHEN denominator.num_rows = 0 THEN 0 ELSE 1.0*num_violated_rows/denominator.num_rows END  AS pct_violated_rows, \r\n  denominator.num_rows as num_denominator_rows\r\nFROM\r\n(\r\n\tSELECT COUNT_BIG(violated_rows.violating_field) AS num_violated_rows\r\n\tFROM\r\n\t(\r\n\t\tSELECT 'VISIT_OCCURRENCE.visit_occurrence_id' AS violating_field, cdmTable.* \r\n\t\t  FROM cdm_ibm_mdcd_v993.dbo.VISIT_OCCURRENCE cdmTable\r\n\t\t  \r\n\t\t WHERE cdmTable.visit_occurrence_id IN ( SELECT visit_occurrence_id \r\n\t\t                            FROM cdm_ibm_mdcd_v993.dbo.VISIT_OCCURRENCE\r\n\t\t\t\t\t\t\t\t\t\t\t\t GROUP BY visit_occurrence_id\r\n\t\t\t\t\t\t\t\t\t\t\t\tHAVING COUNT_BIG(*) > 1 ) \r\n\t) violated_rows\r\n) violated_row_count,\r\n( \r\n\tSELECT COUNT_BIG(*) AS num_rows\r\n\tFROM cdm_ibm_mdcd_v993.dbo.VISIT_OCCURRENCE cdmTable\r\n\t\r\n) denominator\r\n;","CHECK_NAME":"isPrimaryKey","CHECK_LEVEL":"FIELD","CHECK_DESCRIPTION":"The number and percent of records that have a duplicate value in the visit_occurrence_id field of the VISIT_OCCURRENCE.","CDM_TABLE_NAME":"VISIT_OCCURRENCE","CDM_FIELD_NAME":"visit_occurrence_id","SQL_FILE":"field_is_primary_key.sql","CATEGORY":"Conformance","SUBCATEGORY":"Relational","CONTEXT":"Verification","checkId":463,"FAILED":0,"THRESHOLD_VALUE":0,"_row":"5.3"},{"NUM_VIOLATED_ROWS":0,"PCT_VIOLATED_ROWS":0,"NUM_DENOMINATOR_ROWS":2589059072,"EXECUTION_TIME":"254.912911 secs","QUERY_TEXT":"\r\n/*********\r\nFIELD_IS_PRIMARY_KEY\r\n\r\nPrimary Key - verify those fields where IS_PRIMARY_KEY == Yes, the values in that field are unique\r\n\r\nParameters used in this template:\r\ncdmDatabaseSchema = cdm_ibm_mdcd_v993.dbo\r\ncdmTableName = CONDITION_OCCURRENCE\r\ncdmFieldName = condition_occurrence_id\r\n\r\n**********/\r\n\r\n\r\nSELECT num_violated_rows, CASE WHEN denominator.num_rows = 0 THEN 0 ELSE 1.0*num_violated_rows/denominator.num_rows END  AS pct_violated_rows, \r\n  denominator.num_rows as num_denominator_rows\r\nFROM\r\n(\r\n\tSELECT COUNT_BIG(violated_rows.violating_field) AS num_violated_rows\r\n\tFROM\r\n\t(\r\n\t\tSELECT 'CONDITION_OCCURRENCE.condition_occurrence_id' AS violating_field, cdmTable.* \r\n\t\t  FROM cdm_ibm_mdcd_v993.dbo.CONDITION_OCCURRENCE cdmTable\r\n\t\t  \r\n\t\t WHERE cdmTable.condition_occurrence_id IN ( SELECT condition_occurrence_id \r\n\t\t                            FROM cdm_ibm_mdcd_v993.dbo.CONDITION_OCCURRENCE\r\n\t\t\t\t\t\t\t\t\t\t\t\t GROUP BY condition_occurrence_id\r\n\t\t\t\t\t\t\t\t\t\t\t\tHAVING COUNT_BIG(*) > 1 ) \r\n\t) violated_rows\r\n) violated_row_count,\r\n( \r\n\tSELECT COUNT_BIG(*) AS num_rows\r\n\tFROM cdm_ibm_mdcd_v993.dbo.CONDITION_OCCURRENCE cdmTable\r\n\t\r\n) denominator\r\n;","CHECK_NAME":"isPrimaryKey","CHECK_LEVEL":"FIELD","CHECK_DESCRIPTION":"The number and percent of records that have a duplicate value in the condition_occurrence_id field of the CONDITION_OCCURRENCE.","CDM_TABLE_NAME":"CONDITION_OCCURRENCE","CDM_FIELD_NAME":"condition_occurrence_id","SQL_FILE":"field_is_primary_key.sql","CATEGORY":"Conformance","SUBCATEGORY":"Relational","CONTEXT":"Verification","checkId":464,"FAILED":0,"THRESHOLD_VALUE":0,"_row":"5.4"},{"NUM_VIOLATED_ROWS":0,"PCT_VIOLATED_ROWS":0,"NUM_DENOMINATOR_ROWS":1125494098,"EXECUTION_TIME":"131.985306 secs","QUERY_TEXT":"\r\n/*********\r\nFIELD_IS_PRIMARY_KEY\r\n\r\nPrimary Key - verify those fields where IS_PRIMARY_KEY == Yes, the values in that field are unique\r\n\r\nParameters used in this template:\r\ncdmDatabaseSchema = cdm_ibm_mdcd_v993.dbo\r\ncdmTableName = DRUG_EXPOSURE\r\ncdmFieldName = drug_exposure_id\r\n\r\n**********/\r\n\r\n\r\nSELECT num_violated_rows, CASE WHEN denominator.num_rows = 0 THEN 0 ELSE 1.0*num_violated_rows/denominator.num_rows END  AS pct_violated_rows, \r\n  denominator.num_rows as num_denominator_rows\r\nFROM\r\n(\r\n\tSELECT COUNT_BIG(violated_rows.violating_field) AS num_violated_rows\r\n\tFROM\r\n\t(\r\n\t\tSELECT 'DRUG_EXPOSURE.drug_exposure_id' AS violating_field, cdmTable.* \r\n\t\t  FROM cdm_ibm_mdcd_v993.dbo.DRUG_EXPOSURE cdmTable\r\n\t\t  \r\n\t\t WHERE cdmTable.drug_exposure_id IN ( SELECT drug_exposure_id \r\n\t\t                            FROM cdm_ibm_mdcd_v993.dbo.DRUG_EXPOSURE\r\n\t\t\t\t\t\t\t\t\t\t\t\t GROUP BY drug_exposure_id\r\n\t\t\t\t\t\t\t\t\t\t\t\tHAVING COUNT_BIG(*) > 1 ) \r\n\t) violated_rows\r\n) violated_row_count,\r\n( \r\n\tSELECT COUNT_BIG(*) AS num_rows\r\n\tFROM cdm_ibm_mdcd_v993.dbo.DRUG_EXPOSURE cdmTable\r\n\t\r\n) denominator\r\n;","CHECK_NAME":"isPrimaryKey","CHECK_LEVEL":"FIELD","CHECK_DESCRIPTION":"The number and percent of records that have a duplicate value in the drug_exposure_id field of the DRUG_EXPOSURE.","CDM_TABLE_NAME":"DRUG_EXPOSURE","CDM_FIELD_NAME":"drug_exposure_id","SQL_FILE":"field_is_primary_key.sql","CATEGORY":"Conformance","SUBCATEGORY":"Relational","CONTEXT":"Verification","checkId":465,"FAILED":0,"_row":"5.5"},{"NUM_VIOLATED_ROWS":0,"PCT_VIOLATED_ROWS":0,"NUM_DENOMINATOR_ROWS":1962984994,"EXECUTION_TIME":"140.086197 secs","QUERY_TEXT":"\r\n/*********\r\nFIELD_IS_PRIMARY_KEY\r\n\r\nPrimary Key - verify those fields where IS_PRIMARY_KEY == Yes, the values in that field are unique\r\n\r\nParameters used in this template:\r\ncdmDatabaseSchema = cdm_ibm_mdcd_v993.dbo\r\ncdmTableName = PROCEDURE_OCCURRENCE\r\ncdmFieldName = procedure_occurrence_id\r\n\r\n**********/\r\n\r\n\r\nSELECT num_violated_rows, CASE WHEN denominator.num_rows = 0 THEN 0 ELSE 1.0*num_violated_rows/denominator.num_rows END  AS pct_violated_rows, \r\n  denominator.num_rows as num_denominator_rows\r\nFROM\r\n(\r\n\tSELECT COUNT_BIG(violated_rows.violating_field) AS num_violated_rows\r\n\tFROM\r\n\t(\r\n\t\tSELECT 'PROCEDURE_OCCURRENCE.procedure_occurrence_id' AS violating_field, cdmTable.* \r\n\t\t  FROM cdm_ibm_mdcd_v993.dbo.PROCEDURE_OCCURRENCE cdmTable\r\n\t\t  \r\n\t\t WHERE cdmTable.procedure_occurrence_id IN ( SELECT procedure_occurrence_id \r\n\t\t                            FROM cdm_ibm_mdcd_v993.dbo.PROCEDURE_OCCURRENCE\r\n\t\t\t\t\t\t\t\t\t\t\t\t GROUP BY procedure_occurrence_id\r\n\t\t\t\t\t\t\t\t\t\t\t\tHAVING COUNT_BIG(*) > 1 ) \r\n\t) violated_rows\r\n) violated_row_count,\r\n( \r\n\tSELECT COUNT_BIG(*) AS num_rows\r\n\tFROM cdm_ibm_mdcd_v993.dbo.PROCEDURE_OCCURRENCE cdmTable\r\n\t\r\n) denominator\r\n;","CHECK_NAME":"isPrimaryKey","CHECK_LEVEL":"FIELD","CHECK_DESCRIPTION":"The number and percent of records that have a duplicate value in the procedure_occurrence_id field of the PROCEDURE_OCCURRENCE.","CDM_TABLE_NAME":"PROCEDURE_OCCURRENCE","CDM_FIELD_NAME":"procedure_occurrence_id","SQL_FILE":"field_is_primary_key.sql","CATEGORY":"Conformance","SUBCATEGORY":"Relational","CONTEXT":"Verification","checkId":466,"FAILED":0,"THRESHOLD_VALUE":0,"_row":"5.6"},{"NUM_VIOLATED_ROWS":0,"PCT_VIOLATED_ROWS":0,"NUM_DENOMINATOR_ROWS":128742181,"EXECUTION_TIME":"10.297748 secs","QUERY_TEXT":"\r\n/*********\r\nFIELD_IS_PRIMARY_KEY\r\n\r\nPrimary Key - verify those fields where IS_PRIMARY_KEY == Yes, the values in that field are unique\r\n\r\nParameters used in this template:\r\ncdmDatabaseSchema = cdm_ibm_mdcd_v993.dbo\r\ncdmTableName = DEVICE_EXPOSURE\r\ncdmFieldName = device_exposure_id\r\n\r\n**********/\r\n\r\n\r\nSELECT num_violated_rows, CASE WHEN denominator.num_rows = 0 THEN 0 ELSE 1.0*num_violated_rows/denominator.num_rows END  AS pct_violated_rows, \r\n  denominator.num_rows as num_denominator_rows\r\nFROM\r\n(\r\n\tSELECT COUNT_BIG(violated_rows.violating_field) AS num_violated_rows\r\n\tFROM\r\n\t(\r\n\t\tSELECT 'DEVICE_EXPOSURE.device_exposure_id' AS violating_field, cdmTable.* \r\n\t\t  FROM cdm_ibm_mdcd_v993.dbo.DEVICE_EXPOSURE cdmTable\r\n\t\t  \r\n\t\t WHERE cdmTable.device_exposure_id IN ( SELECT device_exposure_id \r\n\t\t                            FROM cdm_ibm_mdcd_v993.dbo.DEVICE_EXPOSURE\r\n\t\t\t\t\t\t\t\t\t\t\t\t GROUP BY device_exposure_id\r\n\t\t\t\t\t\t\t\t\t\t\t\tHAVING COUNT_BIG(*) > 1 ) \r\n\t) violated_rows\r\n) violated_row_count,\r\n( \r\n\tSELECT COUNT_BIG(*) AS num_rows\r\n\tFROM cdm_ibm_mdcd_v993.dbo.DEVICE_EXPOSURE cdmTable\r\n\t\r\n) denominator\r\n;","CHECK_NAME":"isPrimaryKey","CHECK_LEVEL":"FIELD","CHECK_DESCRIPTION":"The number and percent of records that have a duplicate value in the device_exposure_id field of the DEVICE_EXPOSURE.","CDM_TABLE_NAME":"DEVICE_EXPOSURE","CDM_FIELD_NAME":"device_exposure_id","SQL_FILE":"field_is_primary_key.sql","CATEGORY":"Conformance","SUBCATEGORY":"Relational","CONTEXT":"Verification","checkId":467,"FAILED":0,"THRESHOLD_VALUE":0,"_row":"5.7"},{"NUM_VIOLATED_ROWS":0,"PCT_VIOLATED_ROWS":0,"NUM_DENOMINATOR_ROWS":543034374,"EXECUTION_TIME":"59.562422 secs","QUERY_TEXT":"\r\n/*********\r\nFIELD_IS_PRIMARY_KEY\r\n\r\nPrimary Key - verify those fields where IS_PRIMARY_KEY == Yes, the values in that field are unique\r\n\r\nParameters used in this template:\r\ncdmDatabaseSchema = cdm_ibm_mdcd_v993.dbo\r\ncdmTableName = MEASUREMENT\r\ncdmFieldName = measurement_id\r\n\r\n**********/\r\n\r\n\r\nSELECT num_violated_rows, CASE WHEN denominator.num_rows = 0 THEN 0 ELSE 1.0*num_violated_rows/denominator.num_rows END  AS pct_violated_rows, \r\n  denominator.num_rows as num_denominator_rows\r\nFROM\r\n(\r\n\tSELECT COUNT_BIG(violated_rows.violating_field) AS num_violated_rows\r\n\tFROM\r\n\t(\r\n\t\tSELECT 'MEASUREMENT.measurement_id' AS violating_field, cdmTable.* \r\n\t\t  FROM cdm_ibm_mdcd_v993.dbo.MEASUREMENT cdmTable\r\n\t\t  \r\n\t\t WHERE cdmTable.measurement_id IN ( SELECT measurement_id \r\n\t\t                            FROM cdm_ibm_mdcd_v993.dbo.MEASUREMENT\r\n\t\t\t\t\t\t\t\t\t\t\t\t GROUP BY measurement_id\r\n\t\t\t\t\t\t\t\t\t\t\t\tHAVING COUNT_BIG(*) > 1 ) \r\n\t) violated_rows\r\n) violated_row_count,\r\n( \r\n\tSELECT COUNT_BIG(*) AS num_rows\r\n\tFROM cdm_ibm_mdcd_v993.dbo.MEASUREMENT cdmTable\r\n\t\r\n) denominator\r\n;","CHECK_NAME":"isPrimaryKey","CHECK_LEVEL":"FIELD","CHECK_DESCRIPTION":"The number and percent of records that have a duplicate value in the measurement_id field of the MEASUREMENT.","CDM_TABLE_NAME":"MEASUREMENT","CDM_FIELD_NAME":"measurement_id","SQL_FILE":"field_is_primary_key.sql","CATEGORY":"Conformance","SUBCATEGORY":"Relational","CONTEXT":"Verification","checkId":468,"FAILED":0,"THRESHOLD_VALUE":0,"_row":"5.8"},{"NUM_VIOLATED_ROWS":0,"PCT_VIOLATED_ROWS":0,"NUM_DENOMINATOR_ROWS":1957264378,"EXECUTION_TIME":"175.457385 secs","QUERY_TEXT":"\r\n/*********\r\nFIELD_IS_PRIMARY_KEY\r\n\r\nPrimary Key - verify those fields where IS_PRIMARY_KEY == Yes, the values in that field are unique\r\n\r\nParameters used in this template:\r\ncdmDatabaseSchema = cdm_ibm_mdcd_v993.dbo\r\ncdmTableName = VISIT_DETAIL\r\ncdmFieldName = visit_detail_id\r\n\r\n**********/\r\n\r\n\r\nSELECT num_violated_rows, CASE WHEN denominator.num_rows = 0 THEN 0 ELSE 1.0*num_violated_rows/denominator.num_rows END  AS pct_violated_rows, \r\n  denominator.num_rows as num_denominator_rows\r\nFROM\r\n(\r\n\tSELECT COUNT_BIG(violated_rows.violating_field) AS num_violated_rows\r\n\tFROM\r\n\t(\r\n\t\tSELECT 'VISIT_DETAIL.visit_detail_id' AS violating_field, cdmTable.* \r\n\t\t  FROM cdm_ibm_mdcd_v993.dbo.VISIT_DETAIL cdmTable\r\n\t\t  \r\n\t\t WHERE cdmTable.visit_detail_id IN ( SELECT visit_detail_id \r\n\t\t                            FROM cdm_ibm_mdcd_v993.dbo.VISIT_DETAIL\r\n\t\t\t\t\t\t\t\t\t\t\t\t GROUP BY visit_detail_id\r\n\t\t\t\t\t\t\t\t\t\t\t\tHAVING COUNT_BIG(*) > 1 ) \r\n\t) violated_rows\r\n) violated_row_count,\r\n( \r\n\tSELECT COUNT_BIG(*) AS num_rows\r\n\tFROM cdm_ibm_mdcd_v993.dbo.VISIT_DETAIL cdmTable\r\n\t\r\n) denominator\r\n;","CHECK_NAME":"isPrimaryKey","CHECK_LEVEL":"FIELD","CHECK_DESCRIPTION":"The number and percent of records that have a duplicate value in the visit_detail_id field of the VISIT_DETAIL.","CDM_TABLE_NAME":"VISIT_DETAIL","CDM_FIELD_NAME":"visit_detail_id","SQL_FILE":"field_is_primary_key.sql","CATEGORY":"Conformance","SUBCATEGORY":"Relational","CONTEXT":"Verification","checkId":469,"FAILED":0,"THRESHOLD_VALUE":0,"_row":"5.9"},{"NUM_VIOLATED_ROWS":0,"PCT_VIOLATED_ROWS":0,"NUM_DENOMINATOR_ROWS":2269399531,"EXECUTION_TIME":"218.543247 secs","QUERY_TEXT":"\r\n/*********\r\nFIELD_IS_PRIMARY_KEY\r\n\r\nPrimary Key - verify those fields where IS_PRIMARY_KEY == Yes, the values in that field are unique\r\n\r\nParameters used in this template:\r\ncdmDatabaseSchema = cdm_ibm_mdcd_v993.dbo\r\ncdmTableName = OBSERVATION\r\ncdmFieldName = observation_id\r\n\r\n**********/\r\n\r\n\r\nSELECT num_violated_rows, CASE WHEN denominator.num_rows = 0 THEN 0 ELSE 1.0*num_violated_rows/denominator.num_rows END  AS pct_violated_rows, \r\n  denominator.num_rows as num_denominator_rows\r\nFROM\r\n(\r\n\tSELECT COUNT_BIG(violated_rows.violating_field) AS num_violated_rows\r\n\tFROM\r\n\t(\r\n\t\tSELECT 'OBSERVATION.observation_id' AS violating_field, cdmTable.* \r\n\t\t  FROM cdm_ibm_mdcd_v993.dbo.OBSERVATION cdmTable\r\n\t\t  \r\n\t\t WHERE cdmTable.observation_id IN ( SELECT observation_id \r\n\t\t                            FROM cdm_ibm_mdcd_v993.dbo.OBSERVATION\r\n\t\t\t\t\t\t\t\t\t\t\t\t GROUP BY observation_id\r\n\t\t\t\t\t\t\t\t\t\t\t\tHAVING COUNT_BIG(*) > 1 ) \r\n\t) violated_rows\r\n) violated_row_count,\r\n( \r\n\tSELECT COUNT_BIG(*) AS num_rows\r\n\tFROM cdm_ibm_mdcd_v993.dbo.OBSERVATION cdmTable\r\n\t\r\n) denominator\r\n;","CHECK_NAME":"isPrimaryKey","CHECK_LEVEL":"FIELD","CHECK_DESCRIPTION":"The number and percent of records that have a duplicate value in the observation_id field of the OBSERVATION.","CDM_TABLE_NAME":"OBSERVATION","CDM_FIELD_NAME":"observation_id","SQL_FILE":"field_is_primary_key.sql","CATEGORY":"Conformance","SUBCATEGORY":"Relational","CONTEXT":"Verification","checkId":470,"FAILED":0,"THRESHOLD_VALUE":0,"_row":"5.10"},{"NUM_VIOLATED_ROWS":0,"PCT_VIOLATED_ROWS":0,"NUM_DENOMINATOR_ROWS":1,"EXECUTION_TIME":"0.378991 secs","QUERY_TEXT":"\r\n/*********\r\nFIELD_IS_PRIMARY_KEY\r\n\r\nPrimary Key - verify those fields where IS_PRIMARY_KEY == Yes, the values in that field are unique\r\n\r\nParameters used in this template:\r\ncdmDatabaseSchema = cdm_ibm_mdcd_v993.dbo\r\ncdmTableName = LOCATION\r\ncdmFieldName = location_id\r\n\r\n**********/\r\n\r\n\r\nSELECT num_violated_rows, CASE WHEN denominator.num_rows = 0 THEN 0 ELSE 1.0*num_violated_rows/denominator.num_rows END  AS pct_violated_rows, \r\n  denominator.num_rows as num_denominator_rows\r\nFROM\r\n(\r\n\tSELECT COUNT_BIG(violated_rows.violating_field) AS num_violated_rows\r\n\tFROM\r\n\t(\r\n\t\tSELECT 'LOCATION.location_id' AS violating_field, cdmTable.* \r\n\t\t  FROM cdm_ibm_mdcd_v993.dbo.LOCATION cdmTable\r\n\t\t  \r\n\t\t WHERE cdmTable.location_id IN ( SELECT location_id \r\n\t\t                            FROM cdm_ibm_mdcd_v993.dbo.LOCATION\r\n\t\t\t\t\t\t\t\t\t\t\t\t GROUP BY location_id\r\n\t\t\t\t\t\t\t\t\t\t\t\tHAVING COUNT_BIG(*) > 1 ) \r\n\t) violated_rows\r\n) violated_row_count,\r\n( \r\n\tSELECT COUNT_BIG(*) AS num_rows\r\n\tFROM cdm_ibm_mdcd_v993.dbo.LOCATION cdmTable\r\n\t\r\n) denominator\r\n;","CHECK_NAME":"isPrimaryKey","CHECK_LEVEL":"FIELD","CHECK_DESCRIPTION":"The number and percent of records that have a duplicate value in the location_id field of the LOCATION.","CDM_TABLE_NAME":"LOCATION","CDM_FIELD_NAME":"location_id","SQL_FILE":"field_is_primary_key.sql","CATEGORY":"Conformance","SUBCATEGORY":"Relational","CONTEXT":"Verification","checkId":471,"FAILED":0,"THRESHOLD_VALUE":0,"_row":"5.11"},{"NUM_VIOLATED_ROWS":0,"PCT_VIOLATED_ROWS":0,"NUM_DENOMINATOR_ROWS":1,"EXECUTION_TIME":"0.417976 secs","QUERY_TEXT":"\r\n/*********\r\nFIELD_IS_PRIMARY_KEY\r\n\r\nPrimary Key - verify those fields where IS_PRIMARY_KEY == Yes, the values in that field are unique\r\n\r\nParameters used in this template:\r\ncdmDatabaseSchema = cdm_ibm_mdcd_v993.dbo\r\ncdmTableName = CARE_SITE\r\ncdmFieldName = care_site_id\r\n\r\n**********/\r\n\r\n\r\nSELECT num_violated_rows, CASE WHEN denominator.num_rows = 0 THEN 0 ELSE 1.0*num_violated_rows/denominator.num_rows END  AS pct_violated_rows, \r\n  denominator.num_rows as num_denominator_rows\r\nFROM\r\n(\r\n\tSELECT COUNT_BIG(violated_rows.violating_field) AS num_violated_rows\r\n\tFROM\r\n\t(\r\n\t\tSELECT 'CARE_SITE.care_site_id' AS violating_field, cdmTable.* \r\n\t\t  FROM cdm_ibm_mdcd_v993.dbo.CARE_SITE cdmTable\r\n\t\t  \r\n\t\t WHERE cdmTable.care_site_id IN ( SELECT care_site_id \r\n\t\t                            FROM cdm_ibm_mdcd_v993.dbo.CARE_SITE\r\n\t\t\t\t\t\t\t\t\t\t\t\t GROUP BY care_site_id\r\n\t\t\t\t\t\t\t\t\t\t\t\tHAVING COUNT_BIG(*) > 1 ) \r\n\t) violated_rows\r\n) violated_row_count,\r\n( \r\n\tSELECT COUNT_BIG(*) AS num_rows\r\n\tFROM cdm_ibm_mdcd_v993.dbo.CARE_SITE cdmTable\r\n\t\r\n) denominator\r\n;","CHECK_NAME":"isPrimaryKey","CHECK_LEVEL":"FIELD","CHECK_DESCRIPTION":"The number and percent of records that have a duplicate value in the care_site_id field of the CARE_SITE.","CDM_TABLE_NAME":"CARE_SITE","CDM_FIELD_NAME":"care_site_id","SQL_FILE":"field_is_primary_key.sql","CATEGORY":"Conformance","SUBCATEGORY":"Relational","CONTEXT":"Verification","checkId":472,"FAILED":0,"THRESHOLD_VALUE":0,"_row":"5.12"},{"NUM_VIOLATED_ROWS":184,"PCT_VIOLATED_ROWS":0.0001,"NUM_DENOMINATOR_ROWS":1312287,"EXECUTION_TIME":"0.575994 secs","QUERY_TEXT":"\r\n/*********\r\nFIELD_IS_PRIMARY_KEY\r\n\r\nPrimary Key - verify those fields where IS_PRIMARY_KEY == Yes, the values in that field are unique\r\n\r\nParameters used in this template:\r\ncdmDatabaseSchema = cdm_ibm_mdcd_v993.dbo\r\ncdmTableName = PROVIDER\r\ncdmFieldName = provider_id\r\n\r\n**********/\r\n\r\n\r\nSELECT num_violated_rows, CASE WHEN denominator.num_rows = 0 THEN 0 ELSE 1.0*num_violated_rows/denominator.num_rows END  AS pct_violated_rows, \r\n  denominator.num_rows as num_denominator_rows\r\nFROM\r\n(\r\n\tSELECT COUNT_BIG(violated_rows.violating_field) AS num_violated_rows\r\n\tFROM\r\n\t(\r\n\t\tSELECT 'PROVIDER.provider_id' AS violating_field, cdmTable.* \r\n\t\t  FROM cdm_ibm_mdcd_v993.dbo.PROVIDER cdmTable\r\n\t\t  \r\n\t\t WHERE cdmTable.provider_id IN ( SELECT provider_id \r\n\t\t                            FROM cdm_ibm_mdcd_v993.dbo.PROVIDER\r\n\t\t\t\t\t\t\t\t\t\t\t\t GROUP BY provider_id\r\n\t\t\t\t\t\t\t\t\t\t\t\tHAVING COUNT_BIG(*) > 1 ) \r\n\t) violated_rows\r\n) violated_row_count,\r\n( \r\n\tSELECT COUNT_BIG(*) AS num_rows\r\n\tFROM cdm_ibm_mdcd_v993.dbo.PROVIDER cdmTable\r\n\t\r\n) denominator\r\n;","CHECK_NAME":"isPrimaryKey","CHECK_LEVEL":"FIELD","CHECK_DESCRIPTION":"The number and percent of records that have a duplicate value in the provider_id field of the PROVIDER.","CDM_TABLE_NAME":"PROVIDER","CDM_FIELD_NAME":"provider_id","SQL_FILE":"field_is_primary_key.sql","CATEGORY":"Conformance","SUBCATEGORY":"Relational","CONTEXT":"Verification","checkId":473,"FAILED":1,"THRESHOLD_VALUE":0,"_row":"5.13"},{"NUM_VIOLATED_ROWS":0,"PCT_VIOLATED_ROWS":0,"NUM_DENOMINATOR_ROWS":65783668,"EXECUTION_TIME":"33.537118 secs","QUERY_TEXT":"\r\n/*********\r\nFIELD_IS_PRIMARY_KEY\r\n\r\nPrimary Key - verify those fields where IS_PRIMARY_KEY == Yes, the values in that field are unique\r\n\r\nParameters used in this template:\r\ncdmDatabaseSchema = cdm_ibm_mdcd_v993.dbo\r\ncdmTableName = PAYER_PLAN_PERIOD\r\ncdmFieldName = payer_plan_period_id\r\n\r\n**********/\r\n\r\n\r\nSELECT num_violated_rows, CASE WHEN denominator.num_rows = 0 THEN 0 ELSE 1.0*num_violated_rows/denominator.num_rows END  AS pct_violated_rows, \r\n  denominator.num_rows as num_denominator_rows\r\nFROM\r\n(\r\n\tSELECT COUNT_BIG(violated_rows.violating_field) AS num_violated_rows\r\n\tFROM\r\n\t(\r\n\t\tSELECT 'PAYER_PLAN_PERIOD.payer_plan_period_id' AS violating_field, cdmTable.* \r\n\t\t  FROM cdm_ibm_mdcd_v993.dbo.PAYER_PLAN_PERIOD cdmTable\r\n\t\t  \r\n\t\t WHERE cdmTable.payer_plan_period_id IN ( SELECT payer_plan_period_id \r\n\t\t                            FROM cdm_ibm_mdcd_v993.dbo.PAYER_PLAN_PERIOD\r\n\t\t\t\t\t\t\t\t\t\t\t\t GROUP BY payer_plan_period_id\r\n\t\t\t\t\t\t\t\t\t\t\t\tHAVING COUNT_BIG(*) > 1 ) \r\n\t) violated_rows\r\n) violated_row_count,\r\n( \r\n\tSELECT COUNT_BIG(*) AS num_rows\r\n\tFROM cdm_ibm_mdcd_v993.dbo.PAYER_PLAN_PERIOD cdmTable\r\n\t\r\n) denominator\r\n;","CHECK_NAME":"isPrimaryKey","CHECK_LEVEL":"FIELD","CHECK_DESCRIPTION":"The number and percent of records that have a duplicate value in the payer_plan_period_id field of the PAYER_PLAN_PERIOD.","CDM_TABLE_NAME":"PAYER_PLAN_PERIOD","CDM_FIELD_NAME":"payer_plan_period_id","SQL_FILE":"field_is_primary_key.sql","CATEGORY":"Conformance","SUBCATEGORY":"Relational","CONTEXT":"Verification","checkId":474,"FAILED":0,"THRESHOLD_VALUE":0,"_row":"5.14"},{"NUM_VIOLATED_ROWS":0,"PCT_VIOLATED_ROWS":0,"NUM_DENOMINATOR_ROWS":3266861637,"EXECUTION_TIME":"262.063089 secs","QUERY_TEXT":"\r\n/*********\r\nFIELD_IS_PRIMARY_KEY\r\n\r\nPrimary Key - verify those fields where IS_PRIMARY_KEY == Yes, the values in that field are unique\r\n\r\nParameters used in this template:\r\ncdmDatabaseSchema = cdm_ibm_mdcd_v993.dbo\r\ncdmTableName = COST\r\ncdmFieldName = cost_id\r\n\r\n**********/\r\n\r\n\r\nSELECT num_violated_rows, CASE WHEN denominator.num_rows = 0 THEN 0 ELSE 1.0*num_violated_rows/denominator.num_rows END  AS pct_violated_rows, \r\n  denominator.num_rows as num_denominator_rows\r\nFROM\r\n(\r\n\tSELECT COUNT_BIG(violated_rows.violating_field) AS num_violated_rows\r\n\tFROM\r\n\t(\r\n\t\tSELECT 'COST.cost_id' AS violating_field, cdmTable.* \r\n\t\t  FROM cdm_ibm_mdcd_v993.dbo.COST cdmTable\r\n\t\t  \r\n\t\t WHERE cdmTable.cost_id IN ( SELECT cost_id \r\n\t\t                            FROM cdm_ibm_mdcd_v993.dbo.COST\r\n\t\t\t\t\t\t\t\t\t\t\t\t GROUP BY cost_id\r\n\t\t\t\t\t\t\t\t\t\t\t\tHAVING COUNT_BIG(*) > 1 ) \r\n\t) violated_rows\r\n) violated_row_count,\r\n( \r\n\tSELECT COUNT_BIG(*) AS num_rows\r\n\tFROM cdm_ibm_mdcd_v993.dbo.COST cdmTable\r\n\t\r\n) denominator\r\n;","CHECK_NAME":"isPrimaryKey","CHECK_LEVEL":"FIELD","CHECK_DESCRIPTION":"The number and percent of records that have a duplicate value in the cost_id field of the COST.","CDM_TABLE_NAME":"COST","CDM_FIELD_NAME":"cost_id","SQL_FILE":"field_is_primary_key.sql","CATEGORY":"Conformance","SUBCATEGORY":"Relational","CONTEXT":"Verification","checkId":475,"FAILED":0,"THRESHOLD_VALUE":0,"_row":"5.15"},{"NUM_VIOLATED_ROWS":0,"PCT_VIOLATED_ROWS":0,"NUM_DENOMINATOR_ROWS":573389325,"EXECUTION_TIME":"53.810573 secs","QUERY_TEXT":"\r\n/*********\r\nFIELD_IS_PRIMARY_KEY\r\n\r\nPrimary Key - verify those fields where IS_PRIMARY_KEY == Yes, the values in that field are unique\r\n\r\nParameters used in this template:\r\ncdmDatabaseSchema = cdm_ibm_mdcd_v993.dbo\r\ncdmTableName = DRUG_ERA\r\ncdmFieldName = drug_era_id\r\n\r\n**********/\r\n\r\n\r\nSELECT num_violated_rows, CASE WHEN denominator.num_rows = 0 THEN 0 ELSE 1.0*num_violated_rows/denominator.num_rows END  AS pct_violated_rows, \r\n  denominator.num_rows as num_denominator_rows\r\nFROM\r\n(\r\n\tSELECT COUNT_BIG(violated_rows.violating_field) AS num_violated_rows\r\n\tFROM\r\n\t(\r\n\t\tSELECT 'DRUG_ERA.drug_era_id' AS violating_field, cdmTable.* \r\n\t\t  FROM cdm_ibm_mdcd_v993.dbo.DRUG_ERA cdmTable\r\n\t\t  \r\n\t\t WHERE cdmTable.drug_era_id IN ( SELECT drug_era_id \r\n\t\t                            FROM cdm_ibm_mdcd_v993.dbo.DRUG_ERA\r\n\t\t\t\t\t\t\t\t\t\t\t\t GROUP BY drug_era_id\r\n\t\t\t\t\t\t\t\t\t\t\t\tHAVING COUNT_BIG(*) > 1 ) \r\n\t) violated_rows\r\n) violated_row_count,\r\n( \r\n\tSELECT COUNT_BIG(*) AS num_rows\r\n\tFROM cdm_ibm_mdcd_v993.dbo.DRUG_ERA cdmTable\r\n\t\r\n) denominator\r\n;","CHECK_NAME":"isPrimaryKey","CHECK_LEVEL":"FIELD","CHECK_DESCRIPTION":"The number and percent of records that have a duplicate value in the drug_era_id field of the DRUG_ERA.","CDM_TABLE_NAME":"DRUG_ERA","CDM_FIELD_NAME":"drug_era_id","SQL_FILE":"field_is_primary_key.sql","CATEGORY":"Conformance","SUBCATEGORY":"Relational","CONTEXT":"Verification","checkId":476,"FAILED":0,"THRESHOLD_VALUE":0,"_row":"5.16"},{"NUM_VIOLATED_ROWS":0,"PCT_VIOLATED_ROWS":0,"NUM_DENOMINATOR_ROWS":1056178461,"EXECUTION_TIME":"119.057859 secs","QUERY_TEXT":"\r\n/*********\r\nFIELD_IS_PRIMARY_KEY\r\n\r\nPrimary Key - verify those fields where IS_PRIMARY_KEY == Yes, the values in that field are unique\r\n\r\nParameters used in this template:\r\ncdmDatabaseSchema = cdm_ibm_mdcd_v993.dbo\r\ncdmTableName = CONDITION_ERA\r\ncdmFieldName = condition_era_id\r\n\r\n**********/\r\n\r\n\r\nSELECT num_violated_rows, CASE WHEN denominator.num_rows = 0 THEN 0 ELSE 1.0*num_violated_rows/denominator.num_rows END  AS pct_violated_rows, \r\n  denominator.num_rows as num_denominator_rows\r\nFROM\r\n(\r\n\tSELECT COUNT_BIG(violated_rows.violating_field) AS num_violated_rows\r\n\tFROM\r\n\t(\r\n\t\tSELECT 'CONDITION_ERA.condition_era_id' AS violating_field, cdmTable.* \r\n\t\t  FROM cdm_ibm_mdcd_v993.dbo.CONDITION_ERA cdmTable\r\n\t\t  \r\n\t\t WHERE cdmTable.condition_era_id IN ( SELECT condition_era_id \r\n\t\t                            FROM cdm_ibm_mdcd_v993.dbo.CONDITION_ERA\r\n\t\t\t\t\t\t\t\t\t\t\t\t GROUP BY condition_era_id\r\n\t\t\t\t\t\t\t\t\t\t\t\tHAVING COUNT_BIG(*) > 1 ) \r\n\t) violated_rows\r\n) violated_row_count,\r\n( \r\n\tSELECT COUNT_BIG(*) AS num_rows\r\n\tFROM cdm_ibm_mdcd_v993.dbo.CONDITION_ERA cdmTable\r\n\t\r\n) denominator\r\n;","CHECK_NAME":"isPrimaryKey","CHECK_LEVEL":"FIELD","CHECK_DESCRIPTION":"The number and percent of records that have a duplicate value in the condition_era_id field of the CONDITION_ERA.","CDM_TABLE_NAME":"CONDITION_ERA","CDM_FIELD_NAME":"condition_era_id","SQL_FILE":"field_is_primary_key.sql","CATEGORY":"Conformance","SUBCATEGORY":"Relational","CONTEXT":"Verification","checkId":477,"FAILED":0,"THRESHOLD_VALUE":0,"_row":"5.17"},{"NUM_VIOLATED_ROWS":0,"PCT_VIOLATED_ROWS":0,"NUM_DENOMINATOR_ROWS":28095636,"EXECUTION_TIME":"2.100938 secs","QUERY_TEXT":"\r\n/*********\r\nIS_FOREIGN_KEY\r\nForeign key check\r\n\r\nParameters used in this template:\r\ncdmDatabaseSchema = cdm_ibm_mdcd_v993.dbo\r\nvocabDatabaseSchema = cdm_ibm_mdcd_v993.dbo\r\ncdmTableName = PERSON\r\ncdmFieldName = gender_concept_id\r\nfkTableName = CONCEPT\r\nfkFieldName = CONCEPT_ID\r\n\r\n**********/\r\n\r\n\r\nSELECT num_violated_rows, CASE WHEN denominator.num_rows = 0 THEN 0 ELSE 1.0*num_violated_rows/denominator.num_rows END  AS pct_violated_rows, \r\n  denominator.num_rows as num_denominator_rows\r\nFROM\r\n(\r\n\tSELECT COUNT_BIG(violated_rows.violating_field) AS num_violated_rows\r\n\tFROM\r\n\t(\r\n\t\tSELECT 'PERSON.gender_concept_id' AS violating_field, cdmTable.* \r\n\t\tFROM cdm_ibm_mdcd_v993.dbo.PERSON cdmTable\r\n\t\t\r\n\t\tLEFT JOIN cdm_ibm_mdcd_v993.dbo.CONCEPT fkTable\r\n\t\tON cdmTable.gender_concept_id = fkTable.CONCEPT_ID\r\n\t\tWHERE fkTable.CONCEPT_ID IS NULL AND cdmTable.gender_concept_id IS NOT NULL \r\n\t) violated_rows\r\n) violated_row_count,\r\n( \r\n\tSELECT COUNT_BIG(*) AS num_rows\r\n\tFROM cdm_ibm_mdcd_v993.dbo.PERSON cdmTable\r\n\t\r\n) denominator\r\n;","CHECK_NAME":"isForeignKey","CHECK_LEVEL":"FIELD","CHECK_DESCRIPTION":"The number and percent of records that have a value in the gender_concept_id field in the PERSON table that does not exist in the CONCEPT table.","CDM_TABLE_NAME":"PERSON","CDM_FIELD_NAME":"gender_concept_id","SQL_FILE":"is_foreign_key.sql","CATEGORY":"Conformance","SUBCATEGORY":"Relational","CONTEXT":"Verification","checkId":478,"FAILED":0,"THRESHOLD_VALUE":0,"_row":"6.1"},{"NUM_VIOLATED_ROWS":0,"PCT_VIOLATED_ROWS":0,"NUM_DENOMINATOR_ROWS":28095636,"EXECUTION_TIME":"1.748957 secs","QUERY_TEXT":"\r\n/*********\r\nIS_FOREIGN_KEY\r\nForeign key check\r\n\r\nParameters used in this template:\r\ncdmDatabaseSchema = cdm_ibm_mdcd_v993.dbo\r\nvocabDatabaseSchema = cdm_ibm_mdcd_v993.dbo\r\ncdmTableName = PERSON\r\ncdmFieldName = race_concept_id\r\nfkTableName = CONCEPT\r\nfkFieldName = CONCEPT_ID\r\n\r\n**********/\r\n\r\n\r\nSELECT num_violated_rows, CASE WHEN denominator.num_rows = 0 THEN 0 ELSE 1.0*num_violated_rows/denominator.num_rows END  AS pct_violated_rows, \r\n  denominator.num_rows as num_denominator_rows\r\nFROM\r\n(\r\n\tSELECT COUNT_BIG(violated_rows.violating_field) AS num_violated_rows\r\n\tFROM\r\n\t(\r\n\t\tSELECT 'PERSON.race_concept_id' AS violating_field, cdmTable.* \r\n\t\tFROM cdm_ibm_mdcd_v993.dbo.PERSON cdmTable\r\n\t\t\r\n\t\tLEFT JOIN cdm_ibm_mdcd_v993.dbo.CONCEPT fkTable\r\n\t\tON cdmTable.race_concept_id = fkTable.CONCEPT_ID\r\n\t\tWHERE fkTable.CONCEPT_ID IS NULL AND cdmTable.race_concept_id IS NOT NULL \r\n\t) violated_rows\r\n) violated_row_count,\r\n( \r\n\tSELECT COUNT_BIG(*) AS num_rows\r\n\tFROM cdm_ibm_mdcd_v993.dbo.PERSON cdmTable\r\n\t\r\n) denominator\r\n;","CHECK_NAME":"isForeignKey","CHECK_LEVEL":"FIELD","CHECK_DESCRIPTION":"The number and percent of records that have a value in the race_concept_id field in the PERSON table that does not exist in the CONCEPT table.","CDM_TABLE_NAME":"PERSON","CDM_FIELD_NAME":"race_concept_id","SQL_FILE":"is_foreign_key.sql","CATEGORY":"Conformance","SUBCATEGORY":"Relational","CONTEXT":"Verification","checkId":479,"FAILED":0,"THRESHOLD_VALUE":0,"_row":"6.2"},{"NUM_VIOLATED_ROWS":0,"PCT_VIOLATED_ROWS":0,"NUM_DENOMINATOR_ROWS":28095636,"EXECUTION_TIME":"5.039864 secs","QUERY_TEXT":"\r\n/*********\r\nIS_FOREIGN_KEY\r\nForeign key check\r\n\r\nParameters used in this template:\r\ncdmDatabaseSchema = cdm_ibm_mdcd_v993.dbo\r\nvocabDatabaseSchema = cdm_ibm_mdcd_v993.dbo\r\ncdmTableName = PERSON\r\ncdmFieldName = ethnicity_concept_id\r\nfkTableName = CONCEPT\r\nfkFieldName = CONCEPT_ID\r\n\r\n**********/\r\n\r\n\r\nSELECT num_violated_rows, CASE WHEN denominator.num_rows = 0 THEN 0 ELSE 1.0*num_violated_rows/denominator.num_rows END  AS pct_violated_rows, \r\n  denominator.num_rows as num_denominator_rows\r\nFROM\r\n(\r\n\tSELECT COUNT_BIG(violated_rows.violating_field) AS num_violated_rows\r\n\tFROM\r\n\t(\r\n\t\tSELECT 'PERSON.ethnicity_concept_id' AS violating_field, cdmTable.* \r\n\t\tFROM cdm_ibm_mdcd_v993.dbo.PERSON cdmTable\r\n\t\t\r\n\t\tLEFT JOIN cdm_ibm_mdcd_v993.dbo.CONCEPT fkTable\r\n\t\tON cdmTable.ethnicity_concept_id = fkTable.CONCEPT_ID\r\n\t\tWHERE fkTable.CONCEPT_ID IS NULL AND cdmTable.ethnicity_concept_id IS NOT NULL \r\n\t) violated_rows\r\n) violated_row_count,\r\n( \r\n\tSELECT COUNT_BIG(*) AS num_rows\r\n\tFROM cdm_ibm_mdcd_v993.dbo.PERSON cdmTable\r\n\t\r\n) denominator\r\n;","CHECK_NAME":"isForeignKey","CHECK_LEVEL":"FIELD","CHECK_DESCRIPTION":"The number and percent of records that have a value in the ethnicity_concept_id field in the PERSON table that does not exist in the CONCEPT table.","CDM_TABLE_NAME":"PERSON","CDM_FIELD_NAME":"ethnicity_concept_id","SQL_FILE":"is_foreign_key.sql","CATEGORY":"Conformance","SUBCATEGORY":"Relational","CONTEXT":"Verification","checkId":480,"FAILED":0,"THRESHOLD_VALUE":0,"_row":"6.3"},{"NUM_VIOLATED_ROWS":0,"PCT_VIOLATED_ROWS":0,"NUM_DENOMINATOR_ROWS":28095636,"EXECUTION_TIME":"2.318936 secs","QUERY_TEXT":"\r\n/*********\r\nIS_FOREIGN_KEY\r\nForeign key check\r\n\r\nParameters used in this template:\r\ncdmDatabaseSchema = cdm_ibm_mdcd_v993.dbo\r\n\r\ncdmTableName = PERSON\r\ncdmFieldName = location_id\r\nfkTableName = LOCATION\r\nfkFieldName = LOCATION_ID\r\n\r\n**********/\r\n\r\n\r\nSELECT num_violated_rows, CASE WHEN denominator.num_rows = 0 THEN 0 ELSE 1.0*num_violated_rows/denominator.num_rows END  AS pct_violated_rows, \r\n  denominator.num_rows as num_denominator_rows\r\nFROM\r\n(\r\n\tSELECT COUNT_BIG(violated_rows.violating_field) AS num_violated_rows\r\n\tFROM\r\n\t(\r\n\t\tSELECT 'PERSON.location_id' AS violating_field, cdmTable.* \r\n\t\tFROM cdm_ibm_mdcd_v993.dbo.PERSON cdmTable\r\n\t\t\r\n\t\tLEFT JOIN cdm_ibm_mdcd_v993.dbo.LOCATION fkTable\r\n\t\tON cdmTable.location_id = fkTable.LOCATION_ID\r\n\t\tWHERE fkTable.LOCATION_ID IS NULL AND cdmTable.location_id IS NOT NULL \r\n\t) violated_rows\r\n) violated_row_count,\r\n( \r\n\tSELECT COUNT_BIG(*) AS num_rows\r\n\tFROM cdm_ibm_mdcd_v993.dbo.PERSON cdmTable\r\n\t\r\n) denominator\r\n;","CHECK_NAME":"isForeignKey","CHECK_LEVEL":"FIELD","CHECK_DESCRIPTION":"The number and percent of records that have a value in the location_id field in the PERSON table that does not exist in the LOCATION table.","CDM_TABLE_NAME":"PERSON","CDM_FIELD_NAME":"location_id","SQL_FILE":"is_foreign_key.sql","CATEGORY":"Conformance","SUBCATEGORY":"Relational","CONTEXT":"Verification","checkId":481,"FAILED":0,"THRESHOLD_VALUE":0,"_row":"6.4"},{"NUM_VIOLATED_ROWS":0,"PCT_VIOLATED_ROWS":0,"NUM_DENOMINATOR_ROWS":28095636,"EXECUTION_TIME":"1.780943 secs","QUERY_TEXT":"\r\n/*********\r\nIS_FOREIGN_KEY\r\nForeign key check\r\n\r\nParameters used in this template:\r\ncdmDatabaseSchema = cdm_ibm_mdcd_v993.dbo\r\n\r\ncdmTableName = PERSON\r\ncdmFieldName = provider_id\r\nfkTableName = PROVIDER\r\nfkFieldName = PROVIDER_ID\r\n\r\n**********/\r\n\r\n\r\nSELECT num_violated_rows, CASE WHEN denominator.num_rows = 0 THEN 0 ELSE 1.0*num_violated_rows/denominator.num_rows END  AS pct_violated_rows, \r\n  denominator.num_rows as num_denominator_rows\r\nFROM\r\n(\r\n\tSELECT COUNT_BIG(violated_rows.violating_field) AS num_violated_rows\r\n\tFROM\r\n\t(\r\n\t\tSELECT 'PERSON.provider_id' AS violating_field, cdmTable.* \r\n\t\tFROM cdm_ibm_mdcd_v993.dbo.PERSON cdmTable\r\n\t\t\r\n\t\tLEFT JOIN cdm_ibm_mdcd_v993.dbo.PROVIDER fkTable\r\n\t\tON cdmTable.provider_id = fkTable.PROVIDER_ID\r\n\t\tWHERE fkTable.PROVIDER_ID IS NULL AND cdmTable.provider_id IS NOT NULL \r\n\t) violated_rows\r\n) violated_row_count,\r\n( \r\n\tSELECT COUNT_BIG(*) AS num_rows\r\n\tFROM cdm_ibm_mdcd_v993.dbo.PERSON cdmTable\r\n\t\r\n) denominator\r\n;","CHECK_NAME":"isForeignKey","CHECK_LEVEL":"FIELD","CHECK_DESCRIPTION":"The number and percent of records that have a value in the provider_id field in the PERSON table that does not exist in the PROVIDER table.","CDM_TABLE_NAME":"PERSON","CDM_FIELD_NAME":"provider_id","SQL_FILE":"is_foreign_key.sql","CATEGORY":"Conformance","SUBCATEGORY":"Relational","CONTEXT":"Verification","checkId":482,"FAILED":0,"THRESHOLD_VALUE":0,"_row":"6.5"},{"NUM_VIOLATED_ROWS":0,"PCT_VIOLATED_ROWS":0,"NUM_DENOMINATOR_ROWS":28095636,"EXECUTION_TIME":"5.609840 secs","QUERY_TEXT":"\r\n/*********\r\nIS_FOREIGN_KEY\r\nForeign key check\r\n\r\nParameters used in this template:\r\ncdmDatabaseSchema = cdm_ibm_mdcd_v993.dbo\r\n\r\ncdmTableName = PERSON\r\ncdmFieldName = care_site_id\r\nfkTableName = CARE_SITE\r\nfkFieldName = CARE_SITE_ID\r\n\r\n**********/\r\n\r\n\r\nSELECT num_violated_rows, CASE WHEN denominator.num_rows = 0 THEN 0 ELSE 1.0*num_violated_rows/denominator.num_rows END  AS pct_violated_rows, \r\n  denominator.num_rows as num_denominator_rows\r\nFROM\r\n(\r\n\tSELECT COUNT_BIG(violated_rows.violating_field) AS num_violated_rows\r\n\tFROM\r\n\t(\r\n\t\tSELECT 'PERSON.care_site_id' AS violating_field, cdmTable.* \r\n\t\tFROM cdm_ibm_mdcd_v993.dbo.PERSON cdmTable\r\n\t\t\r\n\t\tLEFT JOIN cdm_ibm_mdcd_v993.dbo.CARE_SITE fkTable\r\n\t\tON cdmTable.care_site_id = fkTable.CARE_SITE_ID\r\n\t\tWHERE fkTable.CARE_SITE_ID IS NULL AND cdmTable.care_site_id IS NOT NULL \r\n\t) violated_rows\r\n) violated_row_count,\r\n( \r\n\tSELECT COUNT_BIG(*) AS num_rows\r\n\tFROM cdm_ibm_mdcd_v993.dbo.PERSON cdmTable\r\n\t\r\n) denominator\r\n;","CHECK_NAME":"isForeignKey","CHECK_LEVEL":"FIELD","CHECK_DESCRIPTION":"The number and percent of records that have a value in the care_site_id field in the PERSON table that does not exist in the CARE_SITE table.","CDM_TABLE_NAME":"PERSON","CDM_FIELD_NAME":"care_site_id","SQL_FILE":"is_foreign_key.sql","CATEGORY":"Conformance","SUBCATEGORY":"Relational","CONTEXT":"Verification","checkId":483,"FAILED":0,"THRESHOLD_VALUE":0,"_row":"6.6"},{"NUM_VIOLATED_ROWS":0,"PCT_VIOLATED_ROWS":0,"NUM_DENOMINATOR_ROWS":28095636,"EXECUTION_TIME":"6.367836 secs","QUERY_TEXT":"\r\n/*********\r\nIS_FOREIGN_KEY\r\nForeign key check\r\n\r\nParameters used in this template:\r\ncdmDatabaseSchema = cdm_ibm_mdcd_v993.dbo\r\nvocabDatabaseSchema = cdm_ibm_mdcd_v993.dbo\r\ncdmTableName = PERSON\r\ncdmFieldName = gender_source_concept_id\r\nfkTableName = CONCEPT\r\nfkFieldName = CONCEPT_ID\r\n\r\n**********/\r\n\r\n\r\nSELECT num_violated_rows, CASE WHEN denominator.num_rows = 0 THEN 0 ELSE 1.0*num_violated_rows/denominator.num_rows END  AS pct_violated_rows, \r\n  denominator.num_rows as num_denominator_rows\r\nFROM\r\n(\r\n\tSELECT COUNT_BIG(violated_rows.violating_field) AS num_violated_rows\r\n\tFROM\r\n\t(\r\n\t\tSELECT 'PERSON.gender_source_concept_id' AS violating_field, cdmTable.* \r\n\t\tFROM cdm_ibm_mdcd_v993.dbo.PERSON cdmTable\r\n\t\t\r\n\t\tLEFT JOIN cdm_ibm_mdcd_v993.dbo.CONCEPT fkTable\r\n\t\tON cdmTable.gender_source_concept_id = fkTable.CONCEPT_ID\r\n\t\tWHERE fkTable.CONCEPT_ID IS NULL AND cdmTable.gender_source_concept_id IS NOT NULL \r\n\t) violated_rows\r\n) violated_row_count,\r\n( \r\n\tSELECT COUNT_BIG(*) AS num_rows\r\n\tFROM cdm_ibm_mdcd_v993.dbo.PERSON cdmTable\r\n\t\r\n) denominator\r\n;","CHECK_NAME":"isForeignKey","CHECK_LEVEL":"FIELD","CHECK_DESCRIPTION":"The number and percent of records that have a value in the gender_source_concept_id field in the PERSON table that does not exist in the CONCEPT table.","CDM_TABLE_NAME":"PERSON","CDM_FIELD_NAME":"gender_source_concept_id","SQL_FILE":"is_foreign_key.sql","CATEGORY":"Conformance","SUBCATEGORY":"Relational","CONTEXT":"Verification","checkId":484,"FAILED":0,"THRESHOLD_VALUE":0,"_row":"6.7"},{"NUM_VIOLATED_ROWS":0,"PCT_VIOLATED_ROWS":0,"NUM_DENOMINATOR_ROWS":28095636,"EXECUTION_TIME":"11.166721 secs","QUERY_TEXT":"\r\n/*********\r\nIS_FOREIGN_KEY\r\nForeign key check\r\n\r\nParameters used in this template:\r\ncdmDatabaseSchema = cdm_ibm_mdcd_v993.dbo\r\nvocabDatabaseSchema = cdm_ibm_mdcd_v993.dbo\r\ncdmTableName = PERSON\r\ncdmFieldName = race_source_concept_id\r\nfkTableName = CONCEPT\r\nfkFieldName = CONCEPT_ID\r\n\r\n**********/\r\n\r\n\r\nSELECT num_violated_rows, CASE WHEN denominator.num_rows = 0 THEN 0 ELSE 1.0*num_violated_rows/denominator.num_rows END  AS pct_violated_rows, \r\n  denominator.num_rows as num_denominator_rows\r\nFROM\r\n(\r\n\tSELECT COUNT_BIG(violated_rows.violating_field) AS num_violated_rows\r\n\tFROM\r\n\t(\r\n\t\tSELECT 'PERSON.race_source_concept_id' AS violating_field, cdmTable.* \r\n\t\tFROM cdm_ibm_mdcd_v993.dbo.PERSON cdmTable\r\n\t\t\r\n\t\tLEFT JOIN cdm_ibm_mdcd_v993.dbo.CONCEPT fkTable\r\n\t\tON cdmTable.race_source_concept_id = fkTable.CONCEPT_ID\r\n\t\tWHERE fkTable.CONCEPT_ID IS NULL AND cdmTable.race_source_concept_id IS NOT NULL \r\n\t) violated_rows\r\n) violated_row_count,\r\n( \r\n\tSELECT COUNT_BIG(*) AS num_rows\r\n\tFROM cdm_ibm_mdcd_v993.dbo.PERSON cdmTable\r\n\t\r\n) denominator\r\n;","CHECK_NAME":"isForeignKey","CHECK_LEVEL":"FIELD","CHECK_DESCRIPTION":"The number and percent of records that have a value in the race_source_concept_id field in the PERSON table that does not exist in the CONCEPT table.","CDM_TABLE_NAME":"PERSON","CDM_FIELD_NAME":"race_source_concept_id","SQL_FILE":"is_foreign_key.sql","CATEGORY":"Conformance","SUBCATEGORY":"Relational","CONTEXT":"Verification","checkId":485,"FAILED":0,"THRESHOLD_VALUE":0,"_row":"6.8"},{"NUM_VIOLATED_ROWS":0,"PCT_VIOLATED_ROWS":0,"NUM_DENOMINATOR_ROWS":28095636,"EXECUTION_TIME":"4.881870 secs","QUERY_TEXT":"\r\n/*********\r\nIS_FOREIGN_KEY\r\nForeign key check\r\n\r\nParameters used in this template:\r\ncdmDatabaseSchema = cdm_ibm_mdcd_v993.dbo\r\nvocabDatabaseSchema = cdm_ibm_mdcd_v993.dbo\r\ncdmTableName = PERSON\r\ncdmFieldName = ethnicity_source_concept_id\r\nfkTableName = CONCEPT\r\nfkFieldName = CONCEPT_ID\r\n\r\n**********/\r\n\r\n\r\nSELECT num_violated_rows, CASE WHEN denominator.num_rows = 0 THEN 0 ELSE 1.0*num_violated_rows/denominator.num_rows END  AS pct_violated_rows, \r\n  denominator.num_rows as num_denominator_rows\r\nFROM\r\n(\r\n\tSELECT COUNT_BIG(violated_rows.violating_field) AS num_violated_rows\r\n\tFROM\r\n\t(\r\n\t\tSELECT 'PERSON.ethnicity_source_concept_id' AS violating_field, cdmTable.* \r\n\t\tFROM cdm_ibm_mdcd_v993.dbo.PERSON cdmTable\r\n\t\t\r\n\t\tLEFT JOIN cdm_ibm_mdcd_v993.dbo.CONCEPT fkTable\r\n\t\tON cdmTable.ethnicity_source_concept_id = fkTable.CONCEPT_ID\r\n\t\tWHERE fkTable.CONCEPT_ID IS NULL AND cdmTable.ethnicity_source_concept_id IS NOT NULL \r\n\t) violated_rows\r\n) violated_row_count,\r\n( \r\n\tSELECT COUNT_BIG(*) AS num_rows\r\n\tFROM cdm_ibm_mdcd_v993.dbo.PERSON cdmTable\r\n\t\r\n) denominator\r\n;","CHECK_NAME":"isForeignKey","CHECK_LEVEL":"FIELD","CHECK_DESCRIPTION":"The number and percent of records that have a value in the ethnicity_source_concept_id field in the PERSON table that does not exist in the CONCEPT table.","CDM_TABLE_NAME":"PERSON","CDM_FIELD_NAME":"ethnicity_source_concept_id","SQL_FILE":"is_foreign_key.sql","CATEGORY":"Conformance","SUBCATEGORY":"Relational","CONTEXT":"Verification","checkId":486,"FAILED":0,"THRESHOLD_VALUE":0,"_row":"6.9"},{"NUM_VIOLATED_ROWS":0,"PCT_VIOLATED_ROWS":0,"NUM_DENOMINATOR_ROWS":39805930,"EXECUTION_TIME":"1.519951 secs","QUERY_TEXT":"\r\n/*********\r\nIS_FOREIGN_KEY\r\nForeign key check\r\n\r\nParameters used in this template:\r\ncdmDatabaseSchema = cdm_ibm_mdcd_v993.dbo\r\n\r\ncdmTableName = OBSERVATION_PERIOD\r\ncdmFieldName = person_id\r\nfkTableName = PERSON\r\nfkFieldName = PERSON_ID\r\n\r\n**********/\r\n\r\n\r\nSELECT num_violated_rows, CASE WHEN denominator.num_rows = 0 THEN 0 ELSE 1.0*num_violated_rows/denominator.num_rows END  AS pct_violated_rows, \r\n  denominator.num_rows as num_denominator_rows\r\nFROM\r\n(\r\n\tSELECT COUNT_BIG(violated_rows.violating_field) AS num_violated_rows\r\n\tFROM\r\n\t(\r\n\t\tSELECT 'OBSERVATION_PERIOD.person_id' AS violating_field, cdmTable.* \r\n\t\tFROM cdm_ibm_mdcd_v993.dbo.OBSERVATION_PERIOD cdmTable\r\n\t\t\r\n\t\tLEFT JOIN cdm_ibm_mdcd_v993.dbo.PERSON fkTable\r\n\t\tON cdmTable.person_id = fkTable.PERSON_ID\r\n\t\tWHERE fkTable.PERSON_ID IS NULL AND cdmTable.person_id IS NOT NULL \r\n\t) violated_rows\r\n) violated_row_count,\r\n( \r\n\tSELECT COUNT_BIG(*) AS num_rows\r\n\tFROM cdm_ibm_mdcd_v993.dbo.OBSERVATION_PERIOD cdmTable\r\n\t\r\n) denominator\r\n;","CHECK_NAME":"isForeignKey","CHECK_LEVEL":"FIELD","CHECK_DESCRIPTION":"The number and percent of records that have a value in the person_id field in the OBSERVATION_PERIOD table that does not exist in the PERSON table.","CDM_TABLE_NAME":"OBSERVATION_PERIOD","CDM_FIELD_NAME":"person_id","SQL_FILE":"is_foreign_key.sql","CATEGORY":"Conformance","SUBCATEGORY":"Relational","CONTEXT":"Verification","checkId":487,"FAILED":0,"THRESHOLD_VALUE":0,"_row":"6.10"},{"NUM_VIOLATED_ROWS":0,"PCT_VIOLATED_ROWS":0,"NUM_DENOMINATOR_ROWS":39805930,"EXECUTION_TIME":"8.977762 secs","QUERY_TEXT":"\r\n/*********\r\nIS_FOREIGN_KEY\r\nForeign key check\r\n\r\nParameters used in this template:\r\ncdmDatabaseSchema = cdm_ibm_mdcd_v993.dbo\r\nvocabDatabaseSchema = cdm_ibm_mdcd_v993.dbo\r\ncdmTableName = OBSERVATION_PERIOD\r\ncdmFieldName = period_type_concept_id\r\nfkTableName = CONCEPT\r\nfkFieldName = CONCEPT_ID\r\n\r\n**********/\r\n\r\n\r\nSELECT num_violated_rows, CASE WHEN denominator.num_rows = 0 THEN 0 ELSE 1.0*num_violated_rows/denominator.num_rows END  AS pct_violated_rows, \r\n  denominator.num_rows as num_denominator_rows\r\nFROM\r\n(\r\n\tSELECT COUNT_BIG(violated_rows.violating_field) AS num_violated_rows\r\n\tFROM\r\n\t(\r\n\t\tSELECT 'OBSERVATION_PERIOD.period_type_concept_id' AS violating_field, cdmTable.* \r\n\t\tFROM cdm_ibm_mdcd_v993.dbo.OBSERVATION_PERIOD cdmTable\r\n\t\t\r\n\t\tLEFT JOIN cdm_ibm_mdcd_v993.dbo.CONCEPT fkTable\r\n\t\tON cdmTable.period_type_concept_id = fkTable.CONCEPT_ID\r\n\t\tWHERE fkTable.CONCEPT_ID IS NULL AND cdmTable.period_type_concept_id IS NOT NULL \r\n\t) violated_rows\r\n) violated_row_count,\r\n( \r\n\tSELECT COUNT_BIG(*) AS num_rows\r\n\tFROM cdm_ibm_mdcd_v993.dbo.OBSERVATION_PERIOD cdmTable\r\n\t\r\n) denominator\r\n;","CHECK_NAME":"isForeignKey","CHECK_LEVEL":"FIELD","CHECK_DESCRIPTION":"The number and percent of records that have a value in the period_type_concept_id field in the OBSERVATION_PERIOD table that does not exist in the CONCEPT table.","CDM_TABLE_NAME":"OBSERVATION_PERIOD","CDM_FIELD_NAME":"period_type_concept_id","SQL_FILE":"is_foreign_key.sql","CATEGORY":"Conformance","SUBCATEGORY":"Relational","CONTEXT":"Verification","checkId":488,"FAILED":0,"THRESHOLD_VALUE":0,"_row":"6.11"},{"NUM_VIOLATED_ROWS":0,"PCT_VIOLATED_ROWS":0,"NUM_DENOMINATOR_ROWS":1680542588,"EXECUTION_TIME":"5.332853 secs","QUERY_TEXT":"\r\n/*********\r\nIS_FOREIGN_KEY\r\nForeign key check\r\n\r\nParameters used in this template:\r\ncdmDatabaseSchema = cdm_ibm_mdcd_v993.dbo\r\n\r\ncdmTableName = VISIT_OCCURRENCE\r\ncdmFieldName = person_id\r\nfkTableName = PERSON\r\nfkFieldName = PERSON_ID\r\n\r\n**********/\r\n\r\n\r\nSELECT num_violated_rows, CASE WHEN denominator.num_rows = 0 THEN 0 ELSE 1.0*num_violated_rows/denominator.num_rows END  AS pct_violated_rows, \r\n  denominator.num_rows as num_denominator_rows\r\nFROM\r\n(\r\n\tSELECT COUNT_BIG(violated_rows.violating_field) AS num_violated_rows\r\n\tFROM\r\n\t(\r\n\t\tSELECT 'VISIT_OCCURRENCE.person_id' AS violating_field, cdmTable.* \r\n\t\tFROM cdm_ibm_mdcd_v993.dbo.VISIT_OCCURRENCE cdmTable\r\n\t\t\r\n\t\tLEFT JOIN cdm_ibm_mdcd_v993.dbo.PERSON fkTable\r\n\t\tON cdmTable.person_id = fkTable.PERSON_ID\r\n\t\tWHERE fkTable.PERSON_ID IS NULL AND cdmTable.person_id IS NOT NULL \r\n\t) violated_rows\r\n) violated_row_count,\r\n( \r\n\tSELECT COUNT_BIG(*) AS num_rows\r\n\tFROM cdm_ibm_mdcd_v993.dbo.VISIT_OCCURRENCE cdmTable\r\n\t\r\n) denominator\r\n;","CHECK_NAME":"isForeignKey","CHECK_LEVEL":"FIELD","CHECK_DESCRIPTION":"The number and percent of records that have a value in the person_id field in the VISIT_OCCURRENCE table that does not exist in the PERSON table.","CDM_TABLE_NAME":"VISIT_OCCURRENCE","CDM_FIELD_NAME":"person_id","SQL_FILE":"is_foreign_key.sql","CATEGORY":"Conformance","SUBCATEGORY":"Relational","CONTEXT":"Verification","checkId":489,"FAILED":0,"THRESHOLD_VALUE":0,"_row":"6.12"},{"NUM_VIOLATED_ROWS":0,"PCT_VIOLATED_ROWS":0,"NUM_DENOMINATOR_ROWS":1680542588,"EXECUTION_TIME":"5.565845 secs","QUERY_TEXT":"\r\n/*********\r\nIS_FOREIGN_KEY\r\nForeign key check\r\n\r\nParameters used in this template:\r\ncdmDatabaseSchema = cdm_ibm_mdcd_v993.dbo\r\nvocabDatabaseSchema = cdm_ibm_mdcd_v993.dbo\r\ncdmTableName = VISIT_OCCURRENCE\r\ncdmFieldName = visit_concept_id\r\nfkTableName = CONCEPT\r\nfkFieldName = CONCEPT_ID\r\n\r\n**********/\r\n\r\n\r\nSELECT num_violated_rows, CASE WHEN denominator.num_rows = 0 THEN 0 ELSE 1.0*num_violated_rows/denominator.num_rows END  AS pct_violated_rows, \r\n  denominator.num_rows as num_denominator_rows\r\nFROM\r\n(\r\n\tSELECT COUNT_BIG(violated_rows.violating_field) AS num_violated_rows\r\n\tFROM\r\n\t(\r\n\t\tSELECT 'VISIT_OCCURRENCE.visit_concept_id' AS violating_field, cdmTable.* \r\n\t\tFROM cdm_ibm_mdcd_v993.dbo.VISIT_OCCURRENCE cdmTable\r\n\t\t\r\n\t\tLEFT JOIN cdm_ibm_mdcd_v993.dbo.CONCEPT fkTable\r\n\t\tON cdmTable.visit_concept_id = fkTable.CONCEPT_ID\r\n\t\tWHERE fkTable.CONCEPT_ID IS NULL AND cdmTable.visit_concept_id IS NOT NULL \r\n\t) violated_rows\r\n) violated_row_count,\r\n( \r\n\tSELECT COUNT_BIG(*) AS num_rows\r\n\tFROM cdm_ibm_mdcd_v993.dbo.VISIT_OCCURRENCE cdmTable\r\n\t\r\n) denominator\r\n;","CHECK_NAME":"isForeignKey","CHECK_LEVEL":"FIELD","CHECK_DESCRIPTION":"The number and percent of records that have a value in the visit_concept_id field in the VISIT_OCCURRENCE table that does not exist in the CONCEPT table.","CDM_TABLE_NAME":"VISIT_OCCURRENCE","CDM_FIELD_NAME":"visit_concept_id","SQL_FILE":"is_foreign_key.sql","CATEGORY":"Conformance","SUBCATEGORY":"Relational","CONTEXT":"Verification","checkId":490,"FAILED":0,"THRESHOLD_VALUE":0,"_row":"6.13"},{"NUM_VIOLATED_ROWS":0,"PCT_VIOLATED_ROWS":0,"NUM_DENOMINATOR_ROWS":1680542588,"EXECUTION_TIME":"3.944891 secs","QUERY_TEXT":"\r\n/*********\r\nIS_FOREIGN_KEY\r\nForeign key check\r\n\r\nParameters used in this template:\r\ncdmDatabaseSchema = cdm_ibm_mdcd_v993.dbo\r\nvocabDatabaseSchema = cdm_ibm_mdcd_v993.dbo\r\ncdmTableName = VISIT_OCCURRENCE\r\ncdmFieldName = visit_type_concept_id\r\nfkTableName = CONCEPT\r\nfkFieldName = CONCEPT_ID\r\n\r\n**********/\r\n\r\n\r\nSELECT num_violated_rows, CASE WHEN denominator.num_rows = 0 THEN 0 ELSE 1.0*num_violated_rows/denominator.num_rows END  AS pct_violated_rows, \r\n  denominator.num_rows as num_denominator_rows\r\nFROM\r\n(\r\n\tSELECT COUNT_BIG(violated_rows.violating_field) AS num_violated_rows\r\n\tFROM\r\n\t(\r\n\t\tSELECT 'VISIT_OCCURRENCE.visit_type_concept_id' AS violating_field, cdmTable.* \r\n\t\tFROM cdm_ibm_mdcd_v993.dbo.VISIT_OCCURRENCE cdmTable\r\n\t\t\r\n\t\tLEFT JOIN cdm_ibm_mdcd_v993.dbo.CONCEPT fkTable\r\n\t\tON cdmTable.visit_type_concept_id = fkTable.CONCEPT_ID\r\n\t\tWHERE fkTable.CONCEPT_ID IS NULL AND cdmTable.visit_type_concept_id IS NOT NULL \r\n\t) violated_rows\r\n) violated_row_count,\r\n( \r\n\tSELECT COUNT_BIG(*) AS num_rows\r\n\tFROM cdm_ibm_mdcd_v993.dbo.VISIT_OCCURRENCE cdmTable\r\n\t\r\n) denominator\r\n;","CHECK_NAME":"isForeignKey","CHECK_LEVEL":"FIELD","CHECK_DESCRIPTION":"The number and percent of records that have a value in the visit_type_concept_id field in the VISIT_OCCURRENCE table that does not exist in the CONCEPT table.","CDM_TABLE_NAME":"VISIT_OCCURRENCE","CDM_FIELD_NAME":"visit_type_concept_id","SQL_FILE":"is_foreign_key.sql","CATEGORY":"Conformance","SUBCATEGORY":"Relational","CONTEXT":"Verification","checkId":491,"FAILED":0,"THRESHOLD_VALUE":0,"_row":"6.14"},{"NUM_VIOLATED_ROWS":204,"PCT_VIOLATED_ROWS":1.2139e-007,"NUM_DENOMINATOR_ROWS":1680542588,"EXECUTION_TIME":"4.955870 secs","QUERY_TEXT":"\r\n/*********\r\nIS_FOREIGN_KEY\r\nForeign key check\r\n\r\nParameters used in this template:\r\ncdmDatabaseSchema = cdm_ibm_mdcd_v993.dbo\r\n\r\ncdmTableName = VISIT_OCCURRENCE\r\ncdmFieldName = provider_id\r\nfkTableName = PROVIDER\r\nfkFieldName = PROVIDER_ID\r\n\r\n**********/\r\n\r\n\r\nSELECT num_violated_rows, CASE WHEN denominator.num_rows = 0 THEN 0 ELSE 1.0*num_violated_rows/denominator.num_rows END  AS pct_violated_rows, \r\n  denominator.num_rows as num_denominator_rows\r\nFROM\r\n(\r\n\tSELECT COUNT_BIG(violated_rows.violating_field) AS num_violated_rows\r\n\tFROM\r\n\t(\r\n\t\tSELECT 'VISIT_OCCURRENCE.provider_id' AS violating_field, cdmTable.* \r\n\t\tFROM cdm_ibm_mdcd_v993.dbo.VISIT_OCCURRENCE cdmTable\r\n\t\t\r\n\t\tLEFT JOIN cdm_ibm_mdcd_v993.dbo.PROVIDER fkTable\r\n\t\tON cdmTable.provider_id = fkTable.PROVIDER_ID\r\n\t\tWHERE fkTable.PROVIDER_ID IS NULL AND cdmTable.provider_id IS NOT NULL \r\n\t) violated_rows\r\n) violated_row_count,\r\n( \r\n\tSELECT COUNT_BIG(*) AS num_rows\r\n\tFROM cdm_ibm_mdcd_v993.dbo.VISIT_OCCURRENCE cdmTable\r\n\t\r\n) denominator\r\n;","CHECK_NAME":"isForeignKey","CHECK_LEVEL":"FIELD","CHECK_DESCRIPTION":"The number and percent of records that have a value in the provider_id field in the VISIT_OCCURRENCE table that does not exist in the PROVIDER table.","CDM_TABLE_NAME":"VISIT_OCCURRENCE","CDM_FIELD_NAME":"provider_id","SQL_FILE":"is_foreign_key.sql","CATEGORY":"Conformance","SUBCATEGORY":"Relational","CONTEXT":"Verification","checkId":492,"FAILED":1,"THRESHOLD_VALUE":0,"_row":"6.15"},{"NUM_VIOLATED_ROWS":0,"PCT_VIOLATED_ROWS":0,"NUM_DENOMINATOR_ROWS":1680542588,"EXECUTION_TIME":"5.882832 secs","QUERY_TEXT":"\r\n/*********\r\nIS_FOREIGN_KEY\r\nForeign key check\r\n\r\nParameters used in this template:\r\ncdmDatabaseSchema = cdm_ibm_mdcd_v993.dbo\r\n\r\ncdmTableName = VISIT_OCCURRENCE\r\ncdmFieldName = care_site_id\r\nfkTableName = CARE_SITE\r\nfkFieldName = CARE_SITE_ID\r\n\r\n**********/\r\n\r\n\r\nSELECT num_violated_rows, CASE WHEN denominator.num_rows = 0 THEN 0 ELSE 1.0*num_violated_rows/denominator.num_rows END  AS pct_violated_rows, \r\n  denominator.num_rows as num_denominator_rows\r\nFROM\r\n(\r\n\tSELECT COUNT_BIG(violated_rows.violating_field) AS num_violated_rows\r\n\tFROM\r\n\t(\r\n\t\tSELECT 'VISIT_OCCURRENCE.care_site_id' AS violating_field, cdmTable.* \r\n\t\tFROM cdm_ibm_mdcd_v993.dbo.VISIT_OCCURRENCE cdmTable\r\n\t\t\r\n\t\tLEFT JOIN cdm_ibm_mdcd_v993.dbo.CARE_SITE fkTable\r\n\t\tON cdmTable.care_site_id = fkTable.CARE_SITE_ID\r\n\t\tWHERE fkTable.CARE_SITE_ID IS NULL AND cdmTable.care_site_id IS NOT NULL \r\n\t) violated_rows\r\n) violated_row_count,\r\n( \r\n\tSELECT COUNT_BIG(*) AS num_rows\r\n\tFROM cdm_ibm_mdcd_v993.dbo.VISIT_OCCURRENCE cdmTable\r\n\t\r\n) denominator\r\n;","CHECK_NAME":"isForeignKey","CHECK_LEVEL":"FIELD","CHECK_DESCRIPTION":"The number and percent of records that have a value in the care_site_id field in the VISIT_OCCURRENCE table that does not exist in the CARE_SITE table.","CDM_TABLE_NAME":"VISIT_OCCURRENCE","CDM_FIELD_NAME":"care_site_id","SQL_FILE":"is_foreign_key.sql","CATEGORY":"Conformance","SUBCATEGORY":"Relational","CONTEXT":"Verification","checkId":493,"FAILED":0,"THRESHOLD_VALUE":0,"_row":"6.16"},{"NUM_VIOLATED_ROWS":0,"PCT_VIOLATED_ROWS":0,"NUM_DENOMINATOR_ROWS":1680542588,"EXECUTION_TIME":"5.689861 secs","QUERY_TEXT":"\r\n/*********\r\nIS_FOREIGN_KEY\r\nForeign key check\r\n\r\nParameters used in this template:\r\ncdmDatabaseSchema = cdm_ibm_mdcd_v993.dbo\r\nvocabDatabaseSchema = cdm_ibm_mdcd_v993.dbo\r\ncdmTableName = VISIT_OCCURRENCE\r\ncdmFieldName = visit_source_concept_id\r\nfkTableName = CONCEPT\r\nfkFieldName = CONCEPT_ID\r\n\r\n**********/\r\n\r\n\r\nSELECT num_violated_rows, CASE WHEN denominator.num_rows = 0 THEN 0 ELSE 1.0*num_violated_rows/denominator.num_rows END  AS pct_violated_rows, \r\n  denominator.num_rows as num_denominator_rows\r\nFROM\r\n(\r\n\tSELECT COUNT_BIG(violated_rows.violating_field) AS num_violated_rows\r\n\tFROM\r\n\t(\r\n\t\tSELECT 'VISIT_OCCURRENCE.visit_source_concept_id' AS violating_field, cdmTable.* \r\n\t\tFROM cdm_ibm_mdcd_v993.dbo.VISIT_OCCURRENCE cdmTable\r\n\t\t\r\n\t\tLEFT JOIN cdm_ibm_mdcd_v993.dbo.CONCEPT fkTable\r\n\t\tON cdmTable.visit_source_concept_id = fkTable.CONCEPT_ID\r\n\t\tWHERE fkTable.CONCEPT_ID IS NULL AND cdmTable.visit_source_concept_id IS NOT NULL \r\n\t) violated_rows\r\n) violated_row_count,\r\n( \r\n\tSELECT COUNT_BIG(*) AS num_rows\r\n\tFROM cdm_ibm_mdcd_v993.dbo.VISIT_OCCURRENCE cdmTable\r\n\t\r\n) denominator\r\n;","CHECK_NAME":"isForeignKey","CHECK_LEVEL":"FIELD","CHECK_DESCRIPTION":"The number and percent of records that have a value in the visit_source_concept_id field in the VISIT_OCCURRENCE table that does not exist in the CONCEPT table.","CDM_TABLE_NAME":"VISIT_OCCURRENCE","CDM_FIELD_NAME":"visit_source_concept_id","SQL_FILE":"is_foreign_key.sql","CATEGORY":"Conformance","SUBCATEGORY":"Relational","CONTEXT":"Verification","checkId":494,"FAILED":0,"THRESHOLD_VALUE":0,"_row":"6.17"},{"NUM_VIOLATED_ROWS":0,"PCT_VIOLATED_ROWS":0,"NUM_DENOMINATOR_ROWS":1680542588,"EXECUTION_TIME":"4.168869 secs","QUERY_TEXT":"\r\n/*********\r\nIS_FOREIGN_KEY\r\nForeign key check\r\n\r\nParameters used in this template:\r\ncdmDatabaseSchema = cdm_ibm_mdcd_v993.dbo\r\nvocabDatabaseSchema = cdm_ibm_mdcd_v993.dbo\r\ncdmTableName = VISIT_OCCURRENCE\r\ncdmFieldName = admitting_source_concept_id\r\nfkTableName = CONCEPT\r\nfkFieldName = CONCEPT_ID\r\n\r\n**********/\r\n\r\n\r\nSELECT num_violated_rows, CASE WHEN denominator.num_rows = 0 THEN 0 ELSE 1.0*num_violated_rows/denominator.num_rows END  AS pct_violated_rows, \r\n  denominator.num_rows as num_denominator_rows\r\nFROM\r\n(\r\n\tSELECT COUNT_BIG(violated_rows.violating_field) AS num_violated_rows\r\n\tFROM\r\n\t(\r\n\t\tSELECT 'VISIT_OCCURRENCE.admitting_source_concept_id' AS violating_field, cdmTable.* \r\n\t\tFROM cdm_ibm_mdcd_v993.dbo.VISIT_OCCURRENCE cdmTable\r\n\t\t\r\n\t\tLEFT JOIN cdm_ibm_mdcd_v993.dbo.CONCEPT fkTable\r\n\t\tON cdmTable.admitting_source_concept_id = fkTable.CONCEPT_ID\r\n\t\tWHERE fkTable.CONCEPT_ID IS NULL AND cdmTable.admitting_source_concept_id IS NOT NULL \r\n\t) violated_rows\r\n) violated_row_count,\r\n( \r\n\tSELECT COUNT_BIG(*) AS num_rows\r\n\tFROM cdm_ibm_mdcd_v993.dbo.VISIT_OCCURRENCE cdmTable\r\n\t\r\n) denominator\r\n;","CHECK_NAME":"isForeignKey","CHECK_LEVEL":"FIELD","CHECK_DESCRIPTION":"The number and percent of records that have a value in the admitting_source_concept_id field in the VISIT_OCCURRENCE table that does not exist in the CONCEPT table.","CDM_TABLE_NAME":"VISIT_OCCURRENCE","CDM_FIELD_NAME":"admitting_source_concept_id","SQL_FILE":"is_foreign_key.sql","CATEGORY":"Conformance","SUBCATEGORY":"Relational","CONTEXT":"Verification","checkId":495,"FAILED":0,"THRESHOLD_VALUE":0,"_row":"6.18"},{"NUM_VIOLATED_ROWS":0,"PCT_VIOLATED_ROWS":0,"NUM_DENOMINATOR_ROWS":1680542588,"EXECUTION_TIME":"5.664865 secs","QUERY_TEXT":"\r\n/*********\r\nIS_FOREIGN_KEY\r\nForeign key check\r\n\r\nParameters used in this template:\r\ncdmDatabaseSchema = cdm_ibm_mdcd_v993.dbo\r\nvocabDatabaseSchema = cdm_ibm_mdcd_v993.dbo\r\ncdmTableName = VISIT_OCCURRENCE\r\ncdmFieldName = discharge_to_concept_id\r\nfkTableName = CONCEPT\r\nfkFieldName = CONCEPT_ID\r\n\r\n**********/\r\n\r\n\r\nSELECT num_violated_rows, CASE WHEN denominator.num_rows = 0 THEN 0 ELSE 1.0*num_violated_rows/denominator.num_rows END  AS pct_violated_rows, \r\n  denominator.num_rows as num_denominator_rows\r\nFROM\r\n(\r\n\tSELECT COUNT_BIG(violated_rows.violating_field) AS num_violated_rows\r\n\tFROM\r\n\t(\r\n\t\tSELECT 'VISIT_OCCURRENCE.discharge_to_concept_id' AS violating_field, cdmTable.* \r\n\t\tFROM cdm_ibm_mdcd_v993.dbo.VISIT_OCCURRENCE cdmTable\r\n\t\t\r\n\t\tLEFT JOIN cdm_ibm_mdcd_v993.dbo.CONCEPT fkTable\r\n\t\tON cdmTable.discharge_to_concept_id = fkTable.CONCEPT_ID\r\n\t\tWHERE fkTable.CONCEPT_ID IS NULL AND cdmTable.discharge_to_concept_id IS NOT NULL \r\n\t) violated_rows\r\n) violated_row_count,\r\n( \r\n\tSELECT COUNT_BIG(*) AS num_rows\r\n\tFROM cdm_ibm_mdcd_v993.dbo.VISIT_OCCURRENCE cdmTable\r\n\t\r\n) denominator\r\n;","CHECK_NAME":"isForeignKey","CHECK_LEVEL":"FIELD","CHECK_DESCRIPTION":"The number and percent of records that have a value in the discharge_to_concept_id field in the VISIT_OCCURRENCE table that does not exist in the CONCEPT table.","CDM_TABLE_NAME":"VISIT_OCCURRENCE","CDM_FIELD_NAME":"discharge_to_concept_id","SQL_FILE":"is_foreign_key.sql","CATEGORY":"Conformance","SUBCATEGORY":"Relational","CONTEXT":"Verification","checkId":496,"FAILED":0,"THRESHOLD_VALUE":0,"_row":"6.19"},{"NUM_VIOLATED_ROWS":0,"PCT_VIOLATED_ROWS":0,"NUM_DENOMINATOR_ROWS":1680542588,"EXECUTION_TIME":"292.916278 secs","QUERY_TEXT":"\r\n/*********\r\nIS_FOREIGN_KEY\r\nForeign key check\r\n\r\nParameters used in this template:\r\ncdmDatabaseSchema = cdm_ibm_mdcd_v993.dbo\r\n\r\ncdmTableName = VISIT_OCCURRENCE\r\ncdmFieldName = preceding_visit_occurrence_id\r\nfkTableName = VISIT_OCCURRENCE\r\nfkFieldName = VISIT_OCCURRENCE_ID\r\n\r\n**********/\r\n\r\n\r\nSELECT num_violated_rows, CASE WHEN denominator.num_rows = 0 THEN 0 ELSE 1.0*num_violated_rows/denominator.num_rows END  AS pct_violated_rows, \r\n  denominator.num_rows as num_denominator_rows\r\nFROM\r\n(\r\n\tSELECT COUNT_BIG(violated_rows.violating_field) AS num_violated_rows\r\n\tFROM\r\n\t(\r\n\t\tSELECT 'VISIT_OCCURRENCE.preceding_visit_occurrence_id' AS violating_field, cdmTable.* \r\n\t\tFROM cdm_ibm_mdcd_v993.dbo.VISIT_OCCURRENCE cdmTable\r\n\t\t\r\n\t\tLEFT JOIN cdm_ibm_mdcd_v993.dbo.VISIT_OCCURRENCE fkTable\r\n\t\tON cdmTable.preceding_visit_occurrence_id = fkTable.VISIT_OCCURRENCE_ID\r\n\t\tWHERE fkTable.VISIT_OCCURRENCE_ID IS NULL AND cdmTable.preceding_visit_occurrence_id IS NOT NULL \r\n\t) violated_rows\r\n) violated_row_count,\r\n( \r\n\tSELECT COUNT_BIG(*) AS num_rows\r\n\tFROM cdm_ibm_mdcd_v993.dbo.VISIT_OCCURRENCE cdmTable\r\n\t\r\n) denominator\r\n;","CHECK_NAME":"isForeignKey","CHECK_LEVEL":"FIELD","CHECK_DESCRIPTION":"The number and percent of records that have a value in the preceding_visit_occurrence_id field in the VISIT_OCCURRENCE table that does not exist in the VISIT_OCCURRENCE table.","CDM_TABLE_NAME":"VISIT_OCCURRENCE","CDM_FIELD_NAME":"preceding_visit_occurrence_id","SQL_FILE":"is_foreign_key.sql","CATEGORY":"Conformance","SUBCATEGORY":"Relational","CONTEXT":"Verification","checkId":497,"FAILED":0,"THRESHOLD_VALUE":0,"_row":"6.20"},{"NUM_VIOLATED_ROWS":0,"PCT_VIOLATED_ROWS":0,"NUM_DENOMINATOR_ROWS":2589059072,"EXECUTION_TIME":"4.775869 secs","QUERY_TEXT":"\r\n/*********\r\nIS_FOREIGN_KEY\r\nForeign key check\r\n\r\nParameters used in this template:\r\ncdmDatabaseSchema = cdm_ibm_mdcd_v993.dbo\r\n\r\ncdmTableName = CONDITION_OCCURRENCE\r\ncdmFieldName = person_id\r\nfkTableName = PERSON\r\nfkFieldName = PERSON_ID\r\n\r\n**********/\r\n\r\n\r\nSELECT num_violated_rows, CASE WHEN denominator.num_rows = 0 THEN 0 ELSE 1.0*num_violated_rows/denominator.num_rows END  AS pct_violated_rows, \r\n  denominator.num_rows as num_denominator_rows\r\nFROM\r\n(\r\n\tSELECT COUNT_BIG(violated_rows.violating_field) AS num_violated_rows\r\n\tFROM\r\n\t(\r\n\t\tSELECT 'CONDITION_OCCURRENCE.person_id' AS violating_field, cdmTable.* \r\n\t\tFROM cdm_ibm_mdcd_v993.dbo.CONDITION_OCCURRENCE cdmTable\r\n\t\t\r\n\t\tLEFT JOIN cdm_ibm_mdcd_v993.dbo.PERSON fkTable\r\n\t\tON cdmTable.person_id = fkTable.PERSON_ID\r\n\t\tWHERE fkTable.PERSON_ID IS NULL AND cdmTable.person_id IS NOT NULL \r\n\t) violated_rows\r\n) violated_row_count,\r\n( \r\n\tSELECT COUNT_BIG(*) AS num_rows\r\n\tFROM cdm_ibm_mdcd_v993.dbo.CONDITION_OCCURRENCE cdmTable\r\n\t\r\n) denominator\r\n;","CHECK_NAME":"isForeignKey","CHECK_LEVEL":"FIELD","CHECK_DESCRIPTION":"The number and percent of records that have a value in the person_id field in the CONDITION_OCCURRENCE table that does not exist in the PERSON table.","CDM_TABLE_NAME":"CONDITION_OCCURRENCE","CDM_FIELD_NAME":"person_id","SQL_FILE":"is_foreign_key.sql","CATEGORY":"Conformance","SUBCATEGORY":"Relational","CONTEXT":"Verification","checkId":498,"FAILED":0,"THRESHOLD_VALUE":0,"_row":"6.21"},{"NUM_VIOLATED_ROWS":0,"PCT_VIOLATED_ROWS":0,"NUM_DENOMINATOR_ROWS":2589059072,"EXECUTION_TIME":"4.228889 secs","QUERY_TEXT":"\r\n/*********\r\nIS_FOREIGN_KEY\r\nForeign key check\r\n\r\nParameters used in this template:\r\ncdmDatabaseSchema = cdm_ibm_mdcd_v993.dbo\r\nvocabDatabaseSchema = cdm_ibm_mdcd_v993.dbo\r\ncdmTableName = CONDITION_OCCURRENCE\r\ncdmFieldName = condition_concept_id\r\nfkTableName = CONCEPT\r\nfkFieldName = CONCEPT_ID\r\n\r\n**********/\r\n\r\n\r\nSELECT num_violated_rows, CASE WHEN denominator.num_rows = 0 THEN 0 ELSE 1.0*num_violated_rows/denominator.num_rows END  AS pct_violated_rows, \r\n  denominator.num_rows as num_denominator_rows\r\nFROM\r\n(\r\n\tSELECT COUNT_BIG(violated_rows.violating_field) AS num_violated_rows\r\n\tFROM\r\n\t(\r\n\t\tSELECT 'CONDITION_OCCURRENCE.condition_concept_id' AS violating_field, cdmTable.* \r\n\t\tFROM cdm_ibm_mdcd_v993.dbo.CONDITION_OCCURRENCE cdmTable\r\n\t\t\r\n\t\tLEFT JOIN cdm_ibm_mdcd_v993.dbo.CONCEPT fkTable\r\n\t\tON cdmTable.condition_concept_id = fkTable.CONCEPT_ID\r\n\t\tWHERE fkTable.CONCEPT_ID IS NULL AND cdmTable.condition_concept_id IS NOT NULL \r\n\t) violated_rows\r\n) violated_row_count,\r\n( \r\n\tSELECT COUNT_BIG(*) AS num_rows\r\n\tFROM cdm_ibm_mdcd_v993.dbo.CONDITION_OCCURRENCE cdmTable\r\n\t\r\n) denominator\r\n;","CHECK_NAME":"isForeignKey","CHECK_LEVEL":"FIELD","CHECK_DESCRIPTION":"The number and percent of records that have a value in the condition_concept_id field in the CONDITION_OCCURRENCE table that does not exist in the CONCEPT table.","CDM_TABLE_NAME":"CONDITION_OCCURRENCE","CDM_FIELD_NAME":"condition_concept_id","SQL_FILE":"is_foreign_key.sql","CATEGORY":"Conformance","SUBCATEGORY":"Relational","CONTEXT":"Verification","checkId":499,"FAILED":0,"THRESHOLD_VALUE":0,"_row":"6.22"},{"NUM_VIOLATED_ROWS":0,"PCT_VIOLATED_ROWS":0,"NUM_DENOMINATOR_ROWS":2589059072,"EXECUTION_TIME":"2.922918 secs","QUERY_TEXT":"\r\n/*********\r\nIS_FOREIGN_KEY\r\nForeign key check\r\n\r\nParameters used in this template:\r\ncdmDatabaseSchema = cdm_ibm_mdcd_v993.dbo\r\nvocabDatabaseSchema = cdm_ibm_mdcd_v993.dbo\r\ncdmTableName = CONDITION_OCCURRENCE\r\ncdmFieldName = condition_type_concept_id\r\nfkTableName = CONCEPT\r\nfkFieldName = CONCEPT_ID\r\n\r\n**********/\r\n\r\n\r\nSELECT num_violated_rows, CASE WHEN denominator.num_rows = 0 THEN 0 ELSE 1.0*num_violated_rows/denominator.num_rows END  AS pct_violated_rows, \r\n  denominator.num_rows as num_denominator_rows\r\nFROM\r\n(\r\n\tSELECT COUNT_BIG(violated_rows.violating_field) AS num_violated_rows\r\n\tFROM\r\n\t(\r\n\t\tSELECT 'CONDITION_OCCURRENCE.condition_type_concept_id' AS violating_field, cdmTable.* \r\n\t\tFROM cdm_ibm_mdcd_v993.dbo.CONDITION_OCCURRENCE cdmTable\r\n\t\t\r\n\t\tLEFT JOIN cdm_ibm_mdcd_v993.dbo.CONCEPT fkTable\r\n\t\tON cdmTable.condition_type_concept_id = fkTable.CONCEPT_ID\r\n\t\tWHERE fkTable.CONCEPT_ID IS NULL AND cdmTable.condition_type_concept_id IS NOT NULL \r\n\t) violated_rows\r\n) violated_row_count,\r\n( \r\n\tSELECT COUNT_BIG(*) AS num_rows\r\n\tFROM cdm_ibm_mdcd_v993.dbo.CONDITION_OCCURRENCE cdmTable\r\n\t\r\n) denominator\r\n;","CHECK_NAME":"isForeignKey","CHECK_LEVEL":"FIELD","CHECK_DESCRIPTION":"The number and percent of records that have a value in the condition_type_concept_id field in the CONDITION_OCCURRENCE table that does not exist in the CONCEPT table.","CDM_TABLE_NAME":"CONDITION_OCCURRENCE","CDM_FIELD_NAME":"condition_type_concept_id","SQL_FILE":"is_foreign_key.sql","CATEGORY":"Conformance","SUBCATEGORY":"Relational","CONTEXT":"Verification","checkId":500,"FAILED":0,"THRESHOLD_VALUE":0,"_row":"6.23"},{"NUM_VIOLATED_ROWS":0,"PCT_VIOLATED_ROWS":0,"NUM_DENOMINATOR_ROWS":2589059072,"EXECUTION_TIME":"5.337856 secs","QUERY_TEXT":"\r\n/*********\r\nIS_FOREIGN_KEY\r\nForeign key check\r\n\r\nParameters used in this template:\r\ncdmDatabaseSchema = cdm_ibm_mdcd_v993.dbo\r\nvocabDatabaseSchema = cdm_ibm_mdcd_v993.dbo\r\ncdmTableName = CONDITION_OCCURRENCE\r\ncdmFieldName = condition_status_concept_id\r\nfkTableName = CONCEPT\r\nfkFieldName = CONCEPT_ID\r\n\r\n**********/\r\n\r\n\r\nSELECT num_violated_rows, CASE WHEN denominator.num_rows = 0 THEN 0 ELSE 1.0*num_violated_rows/denominator.num_rows END  AS pct_violated_rows, \r\n  denominator.num_rows as num_denominator_rows\r\nFROM\r\n(\r\n\tSELECT COUNT_BIG(violated_rows.violating_field) AS num_violated_rows\r\n\tFROM\r\n\t(\r\n\t\tSELECT 'CONDITION_OCCURRENCE.condition_status_concept_id' AS violating_field, cdmTable.* \r\n\t\tFROM cdm_ibm_mdcd_v993.dbo.CONDITION_OCCURRENCE cdmTable\r\n\t\t\r\n\t\tLEFT JOIN cdm_ibm_mdcd_v993.dbo.CONCEPT fkTable\r\n\t\tON cdmTable.condition_status_concept_id = fkTable.CONCEPT_ID\r\n\t\tWHERE fkTable.CONCEPT_ID IS NULL AND cdmTable.condition_status_concept_id IS NOT NULL \r\n\t) violated_rows\r\n) violated_row_count,\r\n( \r\n\tSELECT COUNT_BIG(*) AS num_rows\r\n\tFROM cdm_ibm_mdcd_v993.dbo.CONDITION_OCCURRENCE cdmTable\r\n\t\r\n) denominator\r\n;","CHECK_NAME":"isForeignKey","CHECK_LEVEL":"FIELD","CHECK_DESCRIPTION":"The number and percent of records that have a value in the condition_status_concept_id field in the CONDITION_OCCURRENCE table that does not exist in the CONCEPT table.","CDM_TABLE_NAME":"CONDITION_OCCURRENCE","CDM_FIELD_NAME":"condition_status_concept_id","SQL_FILE":"is_foreign_key.sql","CATEGORY":"Conformance","SUBCATEGORY":"Relational","CONTEXT":"Verification","checkId":501,"FAILED":0,"THRESHOLD_VALUE":0,"_row":"6.24"},{"NUM_VIOLATED_ROWS":209,"PCT_VIOLATED_ROWS":8.0724e-008,"NUM_DENOMINATOR_ROWS":2589059072,"EXECUTION_TIME":"8.125749 secs","QUERY_TEXT":"\r\n/*********\r\nIS_FOREIGN_KEY\r\nForeign key check\r\n\r\nParameters used in this template:\r\ncdmDatabaseSchema = cdm_ibm_mdcd_v993.dbo\r\n\r\ncdmTableName = CONDITION_OCCURRENCE\r\ncdmFieldName = provider_id\r\nfkTableName = PROVIDER\r\nfkFieldName = PROVIDER_ID\r\n\r\n**********/\r\n\r\n\r\nSELECT num_violated_rows, CASE WHEN denominator.num_rows = 0 THEN 0 ELSE 1.0*num_violated_rows/denominator.num_rows END  AS pct_violated_rows, \r\n  denominator.num_rows as num_denominator_rows\r\nFROM\r\n(\r\n\tSELECT COUNT_BIG(violated_rows.violating_field) AS num_violated_rows\r\n\tFROM\r\n\t(\r\n\t\tSELECT 'CONDITION_OCCURRENCE.provider_id' AS violating_field, cdmTable.* \r\n\t\tFROM cdm_ibm_mdcd_v993.dbo.CONDITION_OCCURRENCE cdmTable\r\n\t\t\r\n\t\tLEFT JOIN cdm_ibm_mdcd_v993.dbo.PROVIDER fkTable\r\n\t\tON cdmTable.provider_id = fkTable.PROVIDER_ID\r\n\t\tWHERE fkTable.PROVIDER_ID IS NULL AND cdmTable.provider_id IS NOT NULL \r\n\t) violated_rows\r\n) violated_row_count,\r\n( \r\n\tSELECT COUNT_BIG(*) AS num_rows\r\n\tFROM cdm_ibm_mdcd_v993.dbo.CONDITION_OCCURRENCE cdmTable\r\n\t\r\n) denominator\r\n;","CHECK_NAME":"isForeignKey","CHECK_LEVEL":"FIELD","CHECK_DESCRIPTION":"The number and percent of records that have a value in the provider_id field in the CONDITION_OCCURRENCE table that does not exist in the PROVIDER table.","CDM_TABLE_NAME":"CONDITION_OCCURRENCE","CDM_FIELD_NAME":"provider_id","SQL_FILE":"is_foreign_key.sql","CATEGORY":"Conformance","SUBCATEGORY":"Relational","CONTEXT":"Verification","checkId":502,"FAILED":1,"THRESHOLD_VALUE":0,"_row":"6.25"},{"NUM_VIOLATED_ROWS":0,"PCT_VIOLATED_ROWS":0,"NUM_DENOMINATOR_ROWS":2589059072,"EXECUTION_TIME":"375.895068 secs","QUERY_TEXT":"\r\n/*********\r\nIS_FOREIGN_KEY\r\nForeign key check\r\n\r\nParameters used in this template:\r\ncdmDatabaseSchema = cdm_ibm_mdcd_v993.dbo\r\n\r\ncdmTableName = CONDITION_OCCURRENCE\r\ncdmFieldName = visit_occurrence_id\r\nfkTableName = VISIT_OCCURRENCE\r\nfkFieldName = VISIT_OCCURRENCE_ID\r\n\r\n**********/\r\n\r\n\r\nSELECT num_violated_rows, CASE WHEN denominator.num_rows = 0 THEN 0 ELSE 1.0*num_violated_rows/denominator.num_rows END  AS pct_violated_rows, \r\n  denominator.num_rows as num_denominator_rows\r\nFROM\r\n(\r\n\tSELECT COUNT_BIG(violated_rows.violating_field) AS num_violated_rows\r\n\tFROM\r\n\t(\r\n\t\tSELECT 'CONDITION_OCCURRENCE.visit_occurrence_id' AS violating_field, cdmTable.* \r\n\t\tFROM cdm_ibm_mdcd_v993.dbo.CONDITION_OCCURRENCE cdmTable\r\n\t\t\r\n\t\tLEFT JOIN cdm_ibm_mdcd_v993.dbo.VISIT_OCCURRENCE fkTable\r\n\t\tON cdmTable.visit_occurrence_id = fkTable.VISIT_OCCURRENCE_ID\r\n\t\tWHERE fkTable.VISIT_OCCURRENCE_ID IS NULL AND cdmTable.visit_occurrence_id IS NOT NULL \r\n\t) violated_rows\r\n) violated_row_count,\r\n( \r\n\tSELECT COUNT_BIG(*) AS num_rows\r\n\tFROM cdm_ibm_mdcd_v993.dbo.CONDITION_OCCURRENCE cdmTable\r\n\t\r\n) denominator\r\n;","CHECK_NAME":"isForeignKey","CHECK_LEVEL":"FIELD","CHECK_DESCRIPTION":"The number and percent of records that have a value in the visit_occurrence_id field in the CONDITION_OCCURRENCE table that does not exist in the VISIT_OCCURRENCE table.","CDM_TABLE_NAME":"CONDITION_OCCURRENCE","CDM_FIELD_NAME":"visit_occurrence_id","SQL_FILE":"is_foreign_key.sql","CATEGORY":"Conformance","SUBCATEGORY":"Relational","CONTEXT":"Verification","checkId":503,"FAILED":0,"THRESHOLD_VALUE":0,"_row":"6.26"},{"NUM_VIOLATED_ROWS":0,"PCT_VIOLATED_ROWS":0,"NUM_DENOMINATOR_ROWS":2589059072,"EXECUTION_TIME":"487.682150 secs","QUERY_TEXT":"\r\n/*********\r\nIS_FOREIGN_KEY\r\nForeign key check\r\n\r\nParameters used in this template:\r\ncdmDatabaseSchema = cdm_ibm_mdcd_v993.dbo\r\n\r\ncdmTableName = CONDITION_OCCURRENCE\r\ncdmFieldName = visit_detail_id\r\nfkTableName = VISIT_DETAIL\r\nfkFieldName = VISIT_DETAIL_ID\r\n\r\n**********/\r\n\r\n\r\nSELECT num_violated_rows, CASE WHEN denominator.num_rows = 0 THEN 0 ELSE 1.0*num_violated_rows/denominator.num_rows END  AS pct_violated_rows, \r\n  denominator.num_rows as num_denominator_rows\r\nFROM\r\n(\r\n\tSELECT COUNT_BIG(violated_rows.violating_field) AS num_violated_rows\r\n\tFROM\r\n\t(\r\n\t\tSELECT 'CONDITION_OCCURRENCE.visit_detail_id' AS violating_field, cdmTable.* \r\n\t\tFROM cdm_ibm_mdcd_v993.dbo.CONDITION_OCCURRENCE cdmTable\r\n\t\t\r\n\t\tLEFT JOIN cdm_ibm_mdcd_v993.dbo.VISIT_DETAIL fkTable\r\n\t\tON cdmTable.visit_detail_id = fkTable.VISIT_DETAIL_ID\r\n\t\tWHERE fkTable.VISIT_DETAIL_ID IS NULL AND cdmTable.visit_detail_id IS NOT NULL \r\n\t) violated_rows\r\n) violated_row_count,\r\n( \r\n\tSELECT COUNT_BIG(*) AS num_rows\r\n\tFROM cdm_ibm_mdcd_v993.dbo.CONDITION_OCCURRENCE cdmTable\r\n\t\r\n) denominator\r\n;","CHECK_NAME":"isForeignKey","CHECK_LEVEL":"FIELD","CHECK_DESCRIPTION":"The number and percent of records that have a value in the visit_detail_id field in the CONDITION_OCCURRENCE table that does not exist in the VISIT_DETAIL table.","CDM_TABLE_NAME":"CONDITION_OCCURRENCE","CDM_FIELD_NAME":"visit_detail_id","SQL_FILE":"is_foreign_key.sql","CATEGORY":"Conformance","SUBCATEGORY":"Relational","CONTEXT":"Verification","checkId":504,"FAILED":0,"THRESHOLD_VALUE":0,"_row":"6.27"},{"NUM_VIOLATED_ROWS":0,"PCT_VIOLATED_ROWS":0,"NUM_DENOMINATOR_ROWS":2589059072,"EXECUTION_TIME":"7.349798 secs","QUERY_TEXT":"\r\n/*********\r\nIS_FOREIGN_KEY\r\nForeign key check\r\n\r\nParameters used in this template:\r\ncdmDatabaseSchema = cdm_ibm_mdcd_v993.dbo\r\nvocabDatabaseSchema = cdm_ibm_mdcd_v993.dbo\r\ncdmTableName = CONDITION_OCCURRENCE\r\ncdmFieldName = condition_source_concept_id\r\nfkTableName = CONCEPT\r\nfkFieldName = CONCEPT_ID\r\n\r\n**********/\r\n\r\n\r\nSELECT num_violated_rows, CASE WHEN denominator.num_rows = 0 THEN 0 ELSE 1.0*num_violated_rows/denominator.num_rows END  AS pct_violated_rows, \r\n  denominator.num_rows as num_denominator_rows\r\nFROM\r\n(\r\n\tSELECT COUNT_BIG(violated_rows.violating_field) AS num_violated_rows\r\n\tFROM\r\n\t(\r\n\t\tSELECT 'CONDITION_OCCURRENCE.condition_source_concept_id' AS violating_field, cdmTable.* \r\n\t\tFROM cdm_ibm_mdcd_v993.dbo.CONDITION_OCCURRENCE cdmTable\r\n\t\t\r\n\t\tLEFT JOIN cdm_ibm_mdcd_v993.dbo.CONCEPT fkTable\r\n\t\tON cdmTable.condition_source_concept_id = fkTable.CONCEPT_ID\r\n\t\tWHERE fkTable.CONCEPT_ID IS NULL AND cdmTable.condition_source_concept_id IS NOT NULL \r\n\t) violated_rows\r\n) violated_row_count,\r\n( \r\n\tSELECT COUNT_BIG(*) AS num_rows\r\n\tFROM cdm_ibm_mdcd_v993.dbo.CONDITION_OCCURRENCE cdmTable\r\n\t\r\n) denominator\r\n;","CHECK_NAME":"isForeignKey","CHECK_LEVEL":"FIELD","CHECK_DESCRIPTION":"The number and percent of records that have a value in the condition_source_concept_id field in the CONDITION_OCCURRENCE table that does not exist in the CONCEPT table.","CDM_TABLE_NAME":"CONDITION_OCCURRENCE","CDM_FIELD_NAME":"condition_source_concept_id","SQL_FILE":"is_foreign_key.sql","CATEGORY":"Conformance","SUBCATEGORY":"Relational","CONTEXT":"Verification","checkId":505,"FAILED":0,"THRESHOLD_VALUE":0,"_row":"6.28"},{"NUM_VIOLATED_ROWS":0,"PCT_VIOLATED_ROWS":0,"NUM_DENOMINATOR_ROWS":1125494098,"EXECUTION_TIME":"4.739874 secs","QUERY_TEXT":"\r\n/*********\r\nIS_FOREIGN_KEY\r\nForeign key check\r\n\r\nParameters used in this template:\r\ncdmDatabaseSchema = cdm_ibm_mdcd_v993.dbo\r\n\r\ncdmTableName = DRUG_EXPOSURE\r\ncdmFieldName = person_id\r\nfkTableName = PERSON\r\nfkFieldName = PERSON_ID\r\n\r\n**********/\r\n\r\n\r\nSELECT num_violated_rows, CASE WHEN denominator.num_rows = 0 THEN 0 ELSE 1.0*num_violated_rows/denominator.num_rows END  AS pct_violated_rows, \r\n  denominator.num_rows as num_denominator_rows\r\nFROM\r\n(\r\n\tSELECT COUNT_BIG(violated_rows.violating_field) AS num_violated_rows\r\n\tFROM\r\n\t(\r\n\t\tSELECT 'DRUG_EXPOSURE.person_id' AS violating_field, cdmTable.* \r\n\t\tFROM cdm_ibm_mdcd_v993.dbo.DRUG_EXPOSURE cdmTable\r\n\t\t\r\n\t\tLEFT JOIN cdm_ibm_mdcd_v993.dbo.PERSON fkTable\r\n\t\tON cdmTable.person_id = fkTable.PERSON_ID\r\n\t\tWHERE fkTable.PERSON_ID IS NULL AND cdmTable.person_id IS NOT NULL \r\n\t) violated_rows\r\n) violated_row_count,\r\n( \r\n\tSELECT COUNT_BIG(*) AS num_rows\r\n\tFROM cdm_ibm_mdcd_v993.dbo.DRUG_EXPOSURE cdmTable\r\n\t\r\n) denominator\r\n;","CHECK_NAME":"isForeignKey","CHECK_LEVEL":"FIELD","CHECK_DESCRIPTION":"The number and percent of records that have a value in the person_id field in the DRUG_EXPOSURE table that does not exist in the PERSON table.","CDM_TABLE_NAME":"DRUG_EXPOSURE","CDM_FIELD_NAME":"person_id","SQL_FILE":"is_foreign_key.sql","CATEGORY":"Conformance","SUBCATEGORY":"Relational","CONTEXT":"Verification","checkId":506,"FAILED":0,"THRESHOLD_VALUE":0,"_row":"6.29"},{"NUM_VIOLATED_ROWS":0,"PCT_VIOLATED_ROWS":0,"NUM_DENOMINATOR_ROWS":1125494098,"EXECUTION_TIME":"6.683823 secs","QUERY_TEXT":"\r\n/*********\r\nIS_FOREIGN_KEY\r\nForeign key check\r\n\r\nParameters used in this template:\r\ncdmDatabaseSchema = cdm_ibm_mdcd_v993.dbo\r\nvocabDatabaseSchema = cdm_ibm_mdcd_v993.dbo\r\ncdmTableName = DRUG_EXPOSURE\r\ncdmFieldName = drug_concept_id\r\nfkTableName = CONCEPT\r\nfkFieldName = CONCEPT_ID\r\n\r\n**********/\r\n\r\n\r\nSELECT num_violated_rows, CASE WHEN denominator.num_rows = 0 THEN 0 ELSE 1.0*num_violated_rows/denominator.num_rows END  AS pct_violated_rows, \r\n  denominator.num_rows as num_denominator_rows\r\nFROM\r\n(\r\n\tSELECT COUNT_BIG(violated_rows.violating_field) AS num_violated_rows\r\n\tFROM\r\n\t(\r\n\t\tSELECT 'DRUG_EXPOSURE.drug_concept_id' AS violating_field, cdmTable.* \r\n\t\tFROM cdm_ibm_mdcd_v993.dbo.DRUG_EXPOSURE cdmTable\r\n\t\t\r\n\t\tLEFT JOIN cdm_ibm_mdcd_v993.dbo.CONCEPT fkTable\r\n\t\tON cdmTable.drug_concept_id = fkTable.CONCEPT_ID\r\n\t\tWHERE fkTable.CONCEPT_ID IS NULL AND cdmTable.drug_concept_id IS NOT NULL \r\n\t) violated_rows\r\n) violated_row_count,\r\n( \r\n\tSELECT COUNT_BIG(*) AS num_rows\r\n\tFROM cdm_ibm_mdcd_v993.dbo.DRUG_EXPOSURE cdmTable\r\n\t\r\n) denominator\r\n;","CHECK_NAME":"isForeignKey","CHECK_LEVEL":"FIELD","CHECK_DESCRIPTION":"The number and percent of records that have a value in the drug_concept_id field in the DRUG_EXPOSURE table that does not exist in the CONCEPT table.","CDM_TABLE_NAME":"DRUG_EXPOSURE","CDM_FIELD_NAME":"drug_concept_id","SQL_FILE":"is_foreign_key.sql","CATEGORY":"Conformance","SUBCATEGORY":"Relational","CONTEXT":"Verification","checkId":507,"FAILED":0,"THRESHOLD_VALUE":0,"_row":"6.30"},{"NUM_VIOLATED_ROWS":0,"PCT_VIOLATED_ROWS":0,"NUM_DENOMINATOR_ROWS":1125494098,"EXECUTION_TIME":"8.935762 secs","QUERY_TEXT":"\r\n/*********\r\nIS_FOREIGN_KEY\r\nForeign key check\r\n\r\nParameters used in this template:\r\ncdmDatabaseSchema = cdm_ibm_mdcd_v993.dbo\r\nvocabDatabaseSchema = cdm_ibm_mdcd_v993.dbo\r\ncdmTableName = DRUG_EXPOSURE\r\ncdmFieldName = drug_type_concept_id\r\nfkTableName = CONCEPT\r\nfkFieldName = CONCEPT_ID\r\n\r\n**********/\r\n\r\n\r\nSELECT num_violated_rows, CASE WHEN denominator.num_rows = 0 THEN 0 ELSE 1.0*num_violated_rows/denominator.num_rows END  AS pct_violated_rows, \r\n  denominator.num_rows as num_denominator_rows\r\nFROM\r\n(\r\n\tSELECT COUNT_BIG(violated_rows.violating_field) AS num_violated_rows\r\n\tFROM\r\n\t(\r\n\t\tSELECT 'DRUG_EXPOSURE.drug_type_concept_id' AS violating_field, cdmTable.* \r\n\t\tFROM cdm_ibm_mdcd_v993.dbo.DRUG_EXPOSURE cdmTable\r\n\t\t\r\n\t\tLEFT JOIN cdm_ibm_mdcd_v993.dbo.CONCEPT fkTable\r\n\t\tON cdmTable.drug_type_concept_id = fkTable.CONCEPT_ID\r\n\t\tWHERE fkTable.CONCEPT_ID IS NULL AND cdmTable.drug_type_concept_id IS NOT NULL \r\n\t) violated_rows\r\n) violated_row_count,\r\n( \r\n\tSELECT COUNT_BIG(*) AS num_rows\r\n\tFROM cdm_ibm_mdcd_v993.dbo.DRUG_EXPOSURE cdmTable\r\n\t\r\n) denominator\r\n;","CHECK_NAME":"isForeignKey","CHECK_LEVEL":"FIELD","CHECK_DESCRIPTION":"The number and percent of records that have a value in the drug_type_concept_id field in the DRUG_EXPOSURE table that does not exist in the CONCEPT table.","CDM_TABLE_NAME":"DRUG_EXPOSURE","CDM_FIELD_NAME":"drug_type_concept_id","SQL_FILE":"is_foreign_key.sql","CATEGORY":"Conformance","SUBCATEGORY":"Relational","CONTEXT":"Verification","checkId":508,"FAILED":0,"THRESHOLD_VALUE":0,"_row":"6.31"},{"NUM_VIOLATED_ROWS":0,"PCT_VIOLATED_ROWS":0,"NUM_DENOMINATOR_ROWS":1125494098,"EXECUTION_TIME":"8.183783 secs","QUERY_TEXT":"\r\n/*********\r\nIS_FOREIGN_KEY\r\nForeign key check\r\n\r\nParameters used in this template:\r\ncdmDatabaseSchema = cdm_ibm_mdcd_v993.dbo\r\nvocabDatabaseSchema = cdm_ibm_mdcd_v993.dbo\r\ncdmTableName = DRUG_EXPOSURE\r\ncdmFieldName = route_concept_id\r\nfkTableName = CONCEPT\r\nfkFieldName = CONCEPT_ID\r\n\r\n**********/\r\n\r\n\r\nSELECT num_violated_rows, CASE WHEN denominator.num_rows = 0 THEN 0 ELSE 1.0*num_violated_rows/denominator.num_rows END  AS pct_violated_rows, \r\n  denominator.num_rows as num_denominator_rows\r\nFROM\r\n(\r\n\tSELECT COUNT_BIG(violated_rows.violating_field) AS num_violated_rows\r\n\tFROM\r\n\t(\r\n\t\tSELECT 'DRUG_EXPOSURE.route_concept_id' AS violating_field, cdmTable.* \r\n\t\tFROM cdm_ibm_mdcd_v993.dbo.DRUG_EXPOSURE cdmTable\r\n\t\t\r\n\t\tLEFT JOIN cdm_ibm_mdcd_v993.dbo.CONCEPT fkTable\r\n\t\tON cdmTable.route_concept_id = fkTable.CONCEPT_ID\r\n\t\tWHERE fkTable.CONCEPT_ID IS NULL AND cdmTable.route_concept_id IS NOT NULL \r\n\t) violated_rows\r\n) violated_row_count,\r\n( \r\n\tSELECT COUNT_BIG(*) AS num_rows\r\n\tFROM cdm_ibm_mdcd_v993.dbo.DRUG_EXPOSURE cdmTable\r\n\t\r\n) denominator\r\n;","CHECK_NAME":"isForeignKey","CHECK_LEVEL":"FIELD","CHECK_DESCRIPTION":"The number and percent of records that have a value in the route_concept_id field in the DRUG_EXPOSURE table that does not exist in the CONCEPT table.","CDM_TABLE_NAME":"DRUG_EXPOSURE","CDM_FIELD_NAME":"route_concept_id","SQL_FILE":"is_foreign_key.sql","CATEGORY":"Conformance","SUBCATEGORY":"Relational","CONTEXT":"Verification","checkId":509,"FAILED":0,"THRESHOLD_VALUE":0,"_row":"6.32"},{"NUM_VIOLATED_ROWS":2,"PCT_VIOLATED_ROWS":1.777e-009,"NUM_DENOMINATOR_ROWS":1125494098,"EXECUTION_TIME":"4.054889 secs","QUERY_TEXT":"\r\n/*********\r\nIS_FOREIGN_KEY\r\nForeign key check\r\n\r\nParameters used in this template:\r\ncdmDatabaseSchema = cdm_ibm_mdcd_v993.dbo\r\n\r\ncdmTableName = DRUG_EXPOSURE\r\ncdmFieldName = provider_id\r\nfkTableName = PROVIDER\r\nfkFieldName = PROVIDER_ID\r\n\r\n**********/\r\n\r\n\r\nSELECT num_violated_rows, CASE WHEN denominator.num_rows = 0 THEN 0 ELSE 1.0*num_violated_rows/denominator.num_rows END  AS pct_violated_rows, \r\n  denominator.num_rows as num_denominator_rows\r\nFROM\r\n(\r\n\tSELECT COUNT_BIG(violated_rows.violating_field) AS num_violated_rows\r\n\tFROM\r\n\t(\r\n\t\tSELECT 'DRUG_EXPOSURE.provider_id' AS violating_field, cdmTable.* \r\n\t\tFROM cdm_ibm_mdcd_v993.dbo.DRUG_EXPOSURE cdmTable\r\n\t\t\r\n\t\tLEFT JOIN cdm_ibm_mdcd_v993.dbo.PROVIDER fkTable\r\n\t\tON cdmTable.provider_id = fkTable.PROVIDER_ID\r\n\t\tWHERE fkTable.PROVIDER_ID IS NULL AND cdmTable.provider_id IS NOT NULL \r\n\t) violated_rows\r\n) violated_row_count,\r\n( \r\n\tSELECT COUNT_BIG(*) AS num_rows\r\n\tFROM cdm_ibm_mdcd_v993.dbo.DRUG_EXPOSURE cdmTable\r\n\t\r\n) denominator\r\n;","CHECK_NAME":"isForeignKey","CHECK_LEVEL":"FIELD","CHECK_DESCRIPTION":"The number and percent of records that have a value in the provider_id field in the DRUG_EXPOSURE table that does not exist in the PROVIDER table.","CDM_TABLE_NAME":"DRUG_EXPOSURE","CDM_FIELD_NAME":"provider_id","SQL_FILE":"is_foreign_key.sql","CATEGORY":"Conformance","SUBCATEGORY":"Relational","CONTEXT":"Verification","checkId":510,"FAILED":1,"THRESHOLD_VALUE":0,"_row":"6.33"},{"NUM_VIOLATED_ROWS":0,"PCT_VIOLATED_ROWS":0,"NUM_DENOMINATOR_ROWS":1125494098,"EXECUTION_TIME":"156.423863 secs","QUERY_TEXT":"\r\n/*********\r\nIS_FOREIGN_KEY\r\nForeign key check\r\n\r\nParameters used in this template:\r\ncdmDatabaseSchema = cdm_ibm_mdcd_v993.dbo\r\n\r\ncdmTableName = DRUG_EXPOSURE\r\ncdmFieldName = visit_occurrence_id\r\nfkTableName = VISIT_OCCURRENCE\r\nfkFieldName = VISIT_OCCURRENCE_ID\r\n\r\n**********/\r\n\r\n\r\nSELECT num_violated_rows, CASE WHEN denominator.num_rows = 0 THEN 0 ELSE 1.0*num_violated_rows/denominator.num_rows END  AS pct_violated_rows, \r\n  denominator.num_rows as num_denominator_rows\r\nFROM\r\n(\r\n\tSELECT COUNT_BIG(violated_rows.violating_field) AS num_violated_rows\r\n\tFROM\r\n\t(\r\n\t\tSELECT 'DRUG_EXPOSURE.visit_occurrence_id' AS violating_field, cdmTable.* \r\n\t\tFROM cdm_ibm_mdcd_v993.dbo.DRUG_EXPOSURE cdmTable\r\n\t\t\r\n\t\tLEFT JOIN cdm_ibm_mdcd_v993.dbo.VISIT_OCCURRENCE fkTable\r\n\t\tON cdmTable.visit_occurrence_id = fkTable.VISIT_OCCURRENCE_ID\r\n\t\tWHERE fkTable.VISIT_OCCURRENCE_ID IS NULL AND cdmTable.visit_occurrence_id IS NOT NULL \r\n\t) violated_rows\r\n) violated_row_count,\r\n( \r\n\tSELECT COUNT_BIG(*) AS num_rows\r\n\tFROM cdm_ibm_mdcd_v993.dbo.DRUG_EXPOSURE cdmTable\r\n\t\r\n) denominator\r\n;","CHECK_NAME":"isForeignKey","CHECK_LEVEL":"FIELD","CHECK_DESCRIPTION":"The number and percent of records that have a value in the visit_occurrence_id field in the DRUG_EXPOSURE table that does not exist in the VISIT_OCCURRENCE table.","CDM_TABLE_NAME":"DRUG_EXPOSURE","CDM_FIELD_NAME":"visit_occurrence_id","SQL_FILE":"is_foreign_key.sql","CATEGORY":"Conformance","SUBCATEGORY":"Relational","CONTEXT":"Verification","checkId":511,"FAILED":0,"THRESHOLD_VALUE":0,"_row":"6.34"},{"NUM_VIOLATED_ROWS":0,"PCT_VIOLATED_ROWS":0,"NUM_DENOMINATOR_ROWS":1125494098,"EXECUTION_TIME":"92.599562 secs","QUERY_TEXT":"\r\n/*********\r\nIS_FOREIGN_KEY\r\nForeign key check\r\n\r\nParameters used in this template:\r\ncdmDatabaseSchema = cdm_ibm_mdcd_v993.dbo\r\n\r\ncdmTableName = DRUG_EXPOSURE\r\ncdmFieldName = visit_detail_id\r\nfkTableName = VISIT_DETAIL\r\nfkFieldName = VISIT_DETAIL_ID\r\n\r\n**********/\r\n\r\n\r\nSELECT num_violated_rows, CASE WHEN denominator.num_rows = 0 THEN 0 ELSE 1.0*num_violated_rows/denominator.num_rows END  AS pct_violated_rows, \r\n  denominator.num_rows as num_denominator_rows\r\nFROM\r\n(\r\n\tSELECT COUNT_BIG(violated_rows.violating_field) AS num_violated_rows\r\n\tFROM\r\n\t(\r\n\t\tSELECT 'DRUG_EXPOSURE.visit_detail_id' AS violating_field, cdmTable.* \r\n\t\tFROM cdm_ibm_mdcd_v993.dbo.DRUG_EXPOSURE cdmTable\r\n\t\t\r\n\t\tLEFT JOIN cdm_ibm_mdcd_v993.dbo.VISIT_DETAIL fkTable\r\n\t\tON cdmTable.visit_detail_id = fkTable.VISIT_DETAIL_ID\r\n\t\tWHERE fkTable.VISIT_DETAIL_ID IS NULL AND cdmTable.visit_detail_id IS NOT NULL \r\n\t) violated_rows\r\n) violated_row_count,\r\n( \r\n\tSELECT COUNT_BIG(*) AS num_rows\r\n\tFROM cdm_ibm_mdcd_v993.dbo.DRUG_EXPOSURE cdmTable\r\n\t\r\n) denominator\r\n;","CHECK_NAME":"isForeignKey","CHECK_LEVEL":"FIELD","CHECK_DESCRIPTION":"The number and percent of records that have a value in the visit_detail_id field in the DRUG_EXPOSURE table that does not exist in the VISIT_DETAIL table.","CDM_TABLE_NAME":"DRUG_EXPOSURE","CDM_FIELD_NAME":"visit_detail_id","SQL_FILE":"is_foreign_key.sql","CATEGORY":"Conformance","SUBCATEGORY":"Relational","CONTEXT":"Verification","checkId":512,"FAILED":0,"THRESHOLD_VALUE":0,"_row":"6.35"},{"NUM_VIOLATED_ROWS":0,"PCT_VIOLATED_ROWS":0,"NUM_DENOMINATOR_ROWS":1125494098,"EXECUTION_TIME":"4.062888 secs","QUERY_TEXT":"\r\n/*********\r\nIS_FOREIGN_KEY\r\nForeign key check\r\n\r\nParameters used in this template:\r\ncdmDatabaseSchema = cdm_ibm_mdcd_v993.dbo\r\nvocabDatabaseSchema = cdm_ibm_mdcd_v993.dbo\r\ncdmTableName = DRUG_EXPOSURE\r\ncdmFieldName = drug_source_concept_id\r\nfkTableName = CONCEPT\r\nfkFieldName = CONCEPT_ID\r\n\r\n**********/\r\n\r\n\r\nSELECT num_violated_rows, CASE WHEN denominator.num_rows = 0 THEN 0 ELSE 1.0*num_violated_rows/denominator.num_rows END  AS pct_violated_rows, \r\n  denominator.num_rows as num_denominator_rows\r\nFROM\r\n(\r\n\tSELECT COUNT_BIG(violated_rows.violating_field) AS num_violated_rows\r\n\tFROM\r\n\t(\r\n\t\tSELECT 'DRUG_EXPOSURE.drug_source_concept_id' AS violating_field, cdmTable.* \r\n\t\tFROM cdm_ibm_mdcd_v993.dbo.DRUG_EXPOSURE cdmTable\r\n\t\t\r\n\t\tLEFT JOIN cdm_ibm_mdcd_v993.dbo.CONCEPT fkTable\r\n\t\tON cdmTable.drug_source_concept_id = fkTable.CONCEPT_ID\r\n\t\tWHERE fkTable.CONCEPT_ID IS NULL AND cdmTable.drug_source_concept_id IS NOT NULL \r\n\t) violated_rows\r\n) violated_row_count,\r\n( \r\n\tSELECT COUNT_BIG(*) AS num_rows\r\n\tFROM cdm_ibm_mdcd_v993.dbo.DRUG_EXPOSURE cdmTable\r\n\t\r\n) denominator\r\n;","CHECK_NAME":"isForeignKey","CHECK_LEVEL":"FIELD","CHECK_DESCRIPTION":"The number and percent of records that have a value in the drug_source_concept_id field in the DRUG_EXPOSURE table that does not exist in the CONCEPT table.","CDM_TABLE_NAME":"DRUG_EXPOSURE","CDM_FIELD_NAME":"drug_source_concept_id","SQL_FILE":"is_foreign_key.sql","CATEGORY":"Conformance","SUBCATEGORY":"Relational","CONTEXT":"Verification","checkId":513,"FAILED":0,"THRESHOLD_VALUE":0,"_row":"6.36"},{"NUM_VIOLATED_ROWS":0,"PCT_VIOLATED_ROWS":0,"NUM_DENOMINATOR_ROWS":1962984994,"EXECUTION_TIME":"2.763924 secs","QUERY_TEXT":"\r\n/*********\r\nIS_FOREIGN_KEY\r\nForeign key check\r\n\r\nParameters used in this template:\r\ncdmDatabaseSchema = cdm_ibm_mdcd_v993.dbo\r\n\r\ncdmTableName = PROCEDURE_OCCURRENCE\r\ncdmFieldName = person_id\r\nfkTableName = PERSON\r\nfkFieldName = PERSON_ID\r\n\r\n**********/\r\n\r\n\r\nSELECT num_violated_rows, CASE WHEN denominator.num_rows = 0 THEN 0 ELSE 1.0*num_violated_rows/denominator.num_rows END  AS pct_violated_rows, \r\n  denominator.num_rows as num_denominator_rows\r\nFROM\r\n(\r\n\tSELECT COUNT_BIG(violated_rows.violating_field) AS num_violated_rows\r\n\tFROM\r\n\t(\r\n\t\tSELECT 'PROCEDURE_OCCURRENCE.person_id' AS violating_field, cdmTable.* \r\n\t\tFROM cdm_ibm_mdcd_v993.dbo.PROCEDURE_OCCURRENCE cdmTable\r\n\t\t\r\n\t\tLEFT JOIN cdm_ibm_mdcd_v993.dbo.PERSON fkTable\r\n\t\tON cdmTable.person_id = fkTable.PERSON_ID\r\n\t\tWHERE fkTable.PERSON_ID IS NULL AND cdmTable.person_id IS NOT NULL \r\n\t) violated_rows\r\n) violated_row_count,\r\n( \r\n\tSELECT COUNT_BIG(*) AS num_rows\r\n\tFROM cdm_ibm_mdcd_v993.dbo.PROCEDURE_OCCURRENCE cdmTable\r\n\t\r\n) denominator\r\n;","CHECK_NAME":"isForeignKey","CHECK_LEVEL":"FIELD","CHECK_DESCRIPTION":"The number and percent of records that have a value in the person_id field in the PROCEDURE_OCCURRENCE table that does not exist in the PERSON table.","CDM_TABLE_NAME":"PROCEDURE_OCCURRENCE","CDM_FIELD_NAME":"person_id","SQL_FILE":"is_foreign_key.sql","CATEGORY":"Conformance","SUBCATEGORY":"Relational","CONTEXT":"Verification","checkId":514,"FAILED":0,"THRESHOLD_VALUE":0,"_row":"6.37"},{"NUM_VIOLATED_ROWS":0,"PCT_VIOLATED_ROWS":0,"NUM_DENOMINATOR_ROWS":1962984994,"EXECUTION_TIME":"3.791887 secs","QUERY_TEXT":"\r\n/*********\r\nIS_FOREIGN_KEY\r\nForeign key check\r\n\r\nParameters used in this template:\r\ncdmDatabaseSchema = cdm_ibm_mdcd_v993.dbo\r\nvocabDatabaseSchema = cdm_ibm_mdcd_v993.dbo\r\ncdmTableName = PROCEDURE_OCCURRENCE\r\ncdmFieldName = procedure_concept_id\r\nfkTableName = CONCEPT\r\nfkFieldName = CONCEPT_ID\r\n\r\n**********/\r\n\r\n\r\nSELECT num_violated_rows, CASE WHEN denominator.num_rows = 0 THEN 0 ELSE 1.0*num_violated_rows/denominator.num_rows END  AS pct_violated_rows, \r\n  denominator.num_rows as num_denominator_rows\r\nFROM\r\n(\r\n\tSELECT COUNT_BIG(violated_rows.violating_field) AS num_violated_rows\r\n\tFROM\r\n\t(\r\n\t\tSELECT 'PROCEDURE_OCCURRENCE.procedure_concept_id' AS violating_field, cdmTable.* \r\n\t\tFROM cdm_ibm_mdcd_v993.dbo.PROCEDURE_OCCURRENCE cdmTable\r\n\t\t\r\n\t\tLEFT JOIN cdm_ibm_mdcd_v993.dbo.CONCEPT fkTable\r\n\t\tON cdmTable.procedure_concept_id = fkTable.CONCEPT_ID\r\n\t\tWHERE fkTable.CONCEPT_ID IS NULL AND cdmTable.procedure_concept_id IS NOT NULL \r\n\t) violated_rows\r\n) violated_row_count,\r\n( \r\n\tSELECT COUNT_BIG(*) AS num_rows\r\n\tFROM cdm_ibm_mdcd_v993.dbo.PROCEDURE_OCCURRENCE cdmTable\r\n\t\r\n) denominator\r\n;","CHECK_NAME":"isForeignKey","CHECK_LEVEL":"FIELD","CHECK_DESCRIPTION":"The number and percent of records that have a value in the procedure_concept_id field in the PROCEDURE_OCCURRENCE table that does not exist in the CONCEPT table.","CDM_TABLE_NAME":"PROCEDURE_OCCURRENCE","CDM_FIELD_NAME":"procedure_concept_id","SQL_FILE":"is_foreign_key.sql","CATEGORY":"Conformance","SUBCATEGORY":"Relational","CONTEXT":"Verification","checkId":515,"FAILED":0,"THRESHOLD_VALUE":0,"_row":"6.38"},{"NUM_VIOLATED_ROWS":0,"PCT_VIOLATED_ROWS":0,"NUM_DENOMINATOR_ROWS":1962984994,"EXECUTION_TIME":"3.049896 secs","QUERY_TEXT":"\r\n/*********\r\nIS_FOREIGN_KEY\r\nForeign key check\r\n\r\nParameters used in this template:\r\ncdmDatabaseSchema = cdm_ibm_mdcd_v993.dbo\r\nvocabDatabaseSchema = cdm_ibm_mdcd_v993.dbo\r\ncdmTableName = PROCEDURE_OCCURRENCE\r\ncdmFieldName = procedure_type_concept_id\r\nfkTableName = CONCEPT\r\nfkFieldName = CONCEPT_ID\r\n\r\n**********/\r\n\r\n\r\nSELECT num_violated_rows, CASE WHEN denominator.num_rows = 0 THEN 0 ELSE 1.0*num_violated_rows/denominator.num_rows END  AS pct_violated_rows, \r\n  denominator.num_rows as num_denominator_rows\r\nFROM\r\n(\r\n\tSELECT COUNT_BIG(violated_rows.violating_field) AS num_violated_rows\r\n\tFROM\r\n\t(\r\n\t\tSELECT 'PROCEDURE_OCCURRENCE.procedure_type_concept_id' AS violating_field, cdmTable.* \r\n\t\tFROM cdm_ibm_mdcd_v993.dbo.PROCEDURE_OCCURRENCE cdmTable\r\n\t\t\r\n\t\tLEFT JOIN cdm_ibm_mdcd_v993.dbo.CONCEPT fkTable\r\n\t\tON cdmTable.procedure_type_concept_id = fkTable.CONCEPT_ID\r\n\t\tWHERE fkTable.CONCEPT_ID IS NULL AND cdmTable.procedure_type_concept_id IS NOT NULL \r\n\t) violated_rows\r\n) violated_row_count,\r\n( \r\n\tSELECT COUNT_BIG(*) AS num_rows\r\n\tFROM cdm_ibm_mdcd_v993.dbo.PROCEDURE_OCCURRENCE cdmTable\r\n\t\r\n) denominator\r\n;","CHECK_NAME":"isForeignKey","CHECK_LEVEL":"FIELD","CHECK_DESCRIPTION":"The number and percent of records that have a value in the procedure_type_concept_id field in the PROCEDURE_OCCURRENCE table that does not exist in the CONCEPT table.","CDM_TABLE_NAME":"PROCEDURE_OCCURRENCE","CDM_FIELD_NAME":"procedure_type_concept_id","SQL_FILE":"is_foreign_key.sql","CATEGORY":"Conformance","SUBCATEGORY":"Relational","CONTEXT":"Verification","checkId":516,"FAILED":0,"THRESHOLD_VALUE":0,"_row":"6.39"},{"NUM_VIOLATED_ROWS":0,"PCT_VIOLATED_ROWS":0,"NUM_DENOMINATOR_ROWS":1962984994,"EXECUTION_TIME":"3.380899 secs","QUERY_TEXT":"\r\n/*********\r\nIS_FOREIGN_KEY\r\nForeign key check\r\n\r\nParameters used in this template:\r\ncdmDatabaseSchema = cdm_ibm_mdcd_v993.dbo\r\nvocabDatabaseSchema = cdm_ibm_mdcd_v993.dbo\r\ncdmTableName = PROCEDURE_OCCURRENCE\r\ncdmFieldName = modifier_concept_id\r\nfkTableName = CONCEPT\r\nfkFieldName = CONCEPT_ID\r\n\r\n**********/\r\n\r\n\r\nSELECT num_violated_rows, CASE WHEN denominator.num_rows = 0 THEN 0 ELSE 1.0*num_violated_rows/denominator.num_rows END  AS pct_violated_rows, \r\n  denominator.num_rows as num_denominator_rows\r\nFROM\r\n(\r\n\tSELECT COUNT_BIG(violated_rows.violating_field) AS num_violated_rows\r\n\tFROM\r\n\t(\r\n\t\tSELECT 'PROCEDURE_OCCURRENCE.modifier_concept_id' AS violating_field, cdmTable.* \r\n\t\tFROM cdm_ibm_mdcd_v993.dbo.PROCEDURE_OCCURRENCE cdmTable\r\n\t\t\r\n\t\tLEFT JOIN cdm_ibm_mdcd_v993.dbo.CONCEPT fkTable\r\n\t\tON cdmTable.modifier_concept_id = fkTable.CONCEPT_ID\r\n\t\tWHERE fkTable.CONCEPT_ID IS NULL AND cdmTable.modifier_concept_id IS NOT NULL \r\n\t) violated_rows\r\n) violated_row_count,\r\n( \r\n\tSELECT COUNT_BIG(*) AS num_rows\r\n\tFROM cdm_ibm_mdcd_v993.dbo.PROCEDURE_OCCURRENCE cdmTable\r\n\t\r\n) denominator\r\n;","CHECK_NAME":"isForeignKey","CHECK_LEVEL":"FIELD","CHECK_DESCRIPTION":"The number and percent of records that have a value in the modifier_concept_id field in the PROCEDURE_OCCURRENCE table that does not exist in the CONCEPT table.","CDM_TABLE_NAME":"PROCEDURE_OCCURRENCE","CDM_FIELD_NAME":"modifier_concept_id","SQL_FILE":"is_foreign_key.sql","CATEGORY":"Conformance","SUBCATEGORY":"Relational","CONTEXT":"Verification","checkId":517,"FAILED":0,"THRESHOLD_VALUE":0,"_row":"6.40"},{"NUM_VIOLATED_ROWS":295,"PCT_VIOLATED_ROWS":1.5028e-007,"NUM_DENOMINATOR_ROWS":1962984994,"EXECUTION_TIME":"5.889850 secs","QUERY_TEXT":"\r\n/*********\r\nIS_FOREIGN_KEY\r\nForeign key check\r\n\r\nParameters used in this template:\r\ncdmDatabaseSchema = cdm_ibm_mdcd_v993.dbo\r\n\r\ncdmTableName = PROCEDURE_OCCURRENCE\r\ncdmFieldName = provider_id\r\nfkTableName = PROVIDER\r\nfkFieldName = PROVIDER_ID\r\n\r\n**********/\r\n\r\n\r\nSELECT num_violated_rows, CASE WHEN denominator.num_rows = 0 THEN 0 ELSE 1.0*num_violated_rows/denominator.num_rows END  AS pct_violated_rows, \r\n  denominator.num_rows as num_denominator_rows\r\nFROM\r\n(\r\n\tSELECT COUNT_BIG(violated_rows.violating_field) AS num_violated_rows\r\n\tFROM\r\n\t(\r\n\t\tSELECT 'PROCEDURE_OCCURRENCE.provider_id' AS violating_field, cdmTable.* \r\n\t\tFROM cdm_ibm_mdcd_v993.dbo.PROCEDURE_OCCURRENCE cdmTable\r\n\t\t\r\n\t\tLEFT JOIN cdm_ibm_mdcd_v993.dbo.PROVIDER fkTable\r\n\t\tON cdmTable.provider_id = fkTable.PROVIDER_ID\r\n\t\tWHERE fkTable.PROVIDER_ID IS NULL AND cdmTable.provider_id IS NOT NULL \r\n\t) violated_rows\r\n) violated_row_count,\r\n( \r\n\tSELECT COUNT_BIG(*) AS num_rows\r\n\tFROM cdm_ibm_mdcd_v993.dbo.PROCEDURE_OCCURRENCE cdmTable\r\n\t\r\n) denominator\r\n;","CHECK_NAME":"isForeignKey","CHECK_LEVEL":"FIELD","CHECK_DESCRIPTION":"The number and percent of records that have a value in the provider_id field in the PROCEDURE_OCCURRENCE table that does not exist in the PROVIDER table.","CDM_TABLE_NAME":"PROCEDURE_OCCURRENCE","CDM_FIELD_NAME":"provider_id","SQL_FILE":"is_foreign_key.sql","CATEGORY":"Conformance","SUBCATEGORY":"Relational","CONTEXT":"Verification","checkId":518,"FAILED":1,"THRESHOLD_VALUE":0,"_row":"6.41"},{"NUM_VIOLATED_ROWS":0,"PCT_VIOLATED_ROWS":0,"NUM_DENOMINATOR_ROWS":1962984994,"EXECUTION_TIME":"291.708300 secs","QUERY_TEXT":"\r\n/*********\r\nIS_FOREIGN_KEY\r\nForeign key check\r\n\r\nParameters used in this template:\r\ncdmDatabaseSchema = cdm_ibm_mdcd_v993.dbo\r\n\r\ncdmTableName = PROCEDURE_OCCURRENCE\r\ncdmFieldName = visit_occurrence_id\r\nfkTableName = VISIT_OCCURRENCE\r\nfkFieldName = VISIT_OCCURRENCE_ID\r\n\r\n**********/\r\n\r\n\r\nSELECT num_violated_rows, CASE WHEN denominator.num_rows = 0 THEN 0 ELSE 1.0*num_violated_rows/denominator.num_rows END  AS pct_violated_rows, \r\n  denominator.num_rows as num_denominator_rows\r\nFROM\r\n(\r\n\tSELECT COUNT_BIG(violated_rows.violating_field) AS num_violated_rows\r\n\tFROM\r\n\t(\r\n\t\tSELECT 'PROCEDURE_OCCURRENCE.visit_occurrence_id' AS violating_field, cdmTable.* \r\n\t\tFROM cdm_ibm_mdcd_v993.dbo.PROCEDURE_OCCURRENCE cdmTable\r\n\t\t\r\n\t\tLEFT JOIN cdm_ibm_mdcd_v993.dbo.VISIT_OCCURRENCE fkTable\r\n\t\tON cdmTable.visit_occurrence_id = fkTable.VISIT_OCCURRENCE_ID\r\n\t\tWHERE fkTable.VISIT_OCCURRENCE_ID IS NULL AND cdmTable.visit_occurrence_id IS NOT NULL \r\n\t) violated_rows\r\n) violated_row_count,\r\n( \r\n\tSELECT COUNT_BIG(*) AS num_rows\r\n\tFROM cdm_ibm_mdcd_v993.dbo.PROCEDURE_OCCURRENCE cdmTable\r\n\t\r\n) denominator\r\n;","CHECK_NAME":"isForeignKey","CHECK_LEVEL":"FIELD","CHECK_DESCRIPTION":"The number and percent of records that have a value in the visit_occurrence_id field in the PROCEDURE_OCCURRENCE table that does not exist in the VISIT_OCCURRENCE table.","CDM_TABLE_NAME":"PROCEDURE_OCCURRENCE","CDM_FIELD_NAME":"visit_occurrence_id","SQL_FILE":"is_foreign_key.sql","CATEGORY":"Conformance","SUBCATEGORY":"Relational","CONTEXT":"Verification","checkId":519,"FAILED":0,"THRESHOLD_VALUE":0,"_row":"6.42"},{"NUM_VIOLATED_ROWS":0,"PCT_VIOLATED_ROWS":0,"NUM_DENOMINATOR_ROWS":1962984994,"EXECUTION_TIME":"219.023203 secs","QUERY_TEXT":"\r\n/*********\r\nIS_FOREIGN_KEY\r\nForeign key check\r\n\r\nParameters used in this template:\r\ncdmDatabaseSchema = cdm_ibm_mdcd_v993.dbo\r\n\r\ncdmTableName = PROCEDURE_OCCURRENCE\r\ncdmFieldName = visit_detail_id\r\nfkTableName = VISIT_DETAIL\r\nfkFieldName = VISIT_DETAIL_ID\r\n\r\n**********/\r\n\r\n\r\nSELECT num_violated_rows, CASE WHEN denominator.num_rows = 0 THEN 0 ELSE 1.0*num_violated_rows/denominator.num_rows END  AS pct_violated_rows, \r\n  denominator.num_rows as num_denominator_rows\r\nFROM\r\n(\r\n\tSELECT COUNT_BIG(violated_rows.violating_field) AS num_violated_rows\r\n\tFROM\r\n\t(\r\n\t\tSELECT 'PROCEDURE_OCCURRENCE.visit_detail_id' AS violating_field, cdmTable.* \r\n\t\tFROM cdm_ibm_mdcd_v993.dbo.PROCEDURE_OCCURRENCE cdmTable\r\n\t\t\r\n\t\tLEFT JOIN cdm_ibm_mdcd_v993.dbo.VISIT_DETAIL fkTable\r\n\t\tON cdmTable.visit_detail_id = fkTable.VISIT_DETAIL_ID\r\n\t\tWHERE fkTable.VISIT_DETAIL_ID IS NULL AND cdmTable.visit_detail_id IS NOT NULL \r\n\t) violated_rows\r\n) violated_row_count,\r\n( \r\n\tSELECT COUNT_BIG(*) AS num_rows\r\n\tFROM cdm_ibm_mdcd_v993.dbo.PROCEDURE_OCCURRENCE cdmTable\r\n\t\r\n) denominator\r\n;","CHECK_NAME":"isForeignKey","CHECK_LEVEL":"FIELD","CHECK_DESCRIPTION":"The number and percent of records that have a value in the visit_detail_id field in the PROCEDURE_OCCURRENCE table that does not exist in the VISIT_DETAIL table.","CDM_TABLE_NAME":"PROCEDURE_OCCURRENCE","CDM_FIELD_NAME":"visit_detail_id","SQL_FILE":"is_foreign_key.sql","CATEGORY":"Conformance","SUBCATEGORY":"Relational","CONTEXT":"Verification","checkId":520,"FAILED":0,"THRESHOLD_VALUE":0,"_row":"6.43"},{"NUM_VIOLATED_ROWS":0,"PCT_VIOLATED_ROWS":0,"NUM_DENOMINATOR_ROWS":1962984994,"EXECUTION_TIME":"4.182891 secs","QUERY_TEXT":"\r\n/*********\r\nIS_FOREIGN_KEY\r\nForeign key check\r\n\r\nParameters used in this template:\r\ncdmDatabaseSchema = cdm_ibm_mdcd_v993.dbo\r\nvocabDatabaseSchema = cdm_ibm_mdcd_v993.dbo\r\ncdmTableName = PROCEDURE_OCCURRENCE\r\ncdmFieldName = procedure_source_concept_id\r\nfkTableName = CONCEPT\r\nfkFieldName = CONCEPT_ID\r\n\r\n**********/\r\n\r\n\r\nSELECT num_violated_rows, CASE WHEN denominator.num_rows = 0 THEN 0 ELSE 1.0*num_violated_rows/denominator.num_rows END  AS pct_violated_rows, \r\n  denominator.num_rows as num_denominator_rows\r\nFROM\r\n(\r\n\tSELECT COUNT_BIG(violated_rows.violating_field) AS num_violated_rows\r\n\tFROM\r\n\t(\r\n\t\tSELECT 'PROCEDURE_OCCURRENCE.procedure_source_concept_id' AS violating_field, cdmTable.* \r\n\t\tFROM cdm_ibm_mdcd_v993.dbo.PROCEDURE_OCCURRENCE cdmTable\r\n\t\t\r\n\t\tLEFT JOIN cdm_ibm_mdcd_v993.dbo.CONCEPT fkTable\r\n\t\tON cdmTable.procedure_source_concept_id = fkTable.CONCEPT_ID\r\n\t\tWHERE fkTable.CONCEPT_ID IS NULL AND cdmTable.procedure_source_concept_id IS NOT NULL \r\n\t) violated_rows\r\n) violated_row_count,\r\n( \r\n\tSELECT COUNT_BIG(*) AS num_rows\r\n\tFROM cdm_ibm_mdcd_v993.dbo.PROCEDURE_OCCURRENCE cdmTable\r\n\t\r\n) denominator\r\n;","CHECK_NAME":"isForeignKey","CHECK_LEVEL":"FIELD","CHECK_DESCRIPTION":"The number and percent of records that have a value in the procedure_source_concept_id field in the PROCEDURE_OCCURRENCE table that does not exist in the CONCEPT table.","CDM_TABLE_NAME":"PROCEDURE_OCCURRENCE","CDM_FIELD_NAME":"procedure_source_concept_id","SQL_FILE":"is_foreign_key.sql","CATEGORY":"Conformance","SUBCATEGORY":"Relational","CONTEXT":"Verification","checkId":521,"FAILED":0,"THRESHOLD_VALUE":0,"_row":"6.44"},{"NUM_VIOLATED_ROWS":0,"PCT_VIOLATED_ROWS":0,"NUM_DENOMINATOR_ROWS":128742181,"EXECUTION_TIME":"1.487944 secs","QUERY_TEXT":"\r\n/*********\r\nIS_FOREIGN_KEY\r\nForeign key check\r\n\r\nParameters used in this template:\r\ncdmDatabaseSchema = cdm_ibm_mdcd_v993.dbo\r\n\r\ncdmTableName = DEVICE_EXPOSURE\r\ncdmFieldName = person_id\r\nfkTableName = PERSON\r\nfkFieldName = PERSON_ID\r\n\r\n**********/\r\n\r\n\r\nSELECT num_violated_rows, CASE WHEN denominator.num_rows = 0 THEN 0 ELSE 1.0*num_violated_rows/denominator.num_rows END  AS pct_violated_rows, \r\n  denominator.num_rows as num_denominator_rows\r\nFROM\r\n(\r\n\tSELECT COUNT_BIG(violated_rows.violating_field) AS num_violated_rows\r\n\tFROM\r\n\t(\r\n\t\tSELECT 'DEVICE_EXPOSURE.person_id' AS violating_field, cdmTable.* \r\n\t\tFROM cdm_ibm_mdcd_v993.dbo.DEVICE_EXPOSURE cdmTable\r\n\t\t\r\n\t\tLEFT JOIN cdm_ibm_mdcd_v993.dbo.PERSON fkTable\r\n\t\tON cdmTable.person_id = fkTable.PERSON_ID\r\n\t\tWHERE fkTable.PERSON_ID IS NULL AND cdmTable.person_id IS NOT NULL \r\n\t) violated_rows\r\n) violated_row_count,\r\n( \r\n\tSELECT COUNT_BIG(*) AS num_rows\r\n\tFROM cdm_ibm_mdcd_v993.dbo.DEVICE_EXPOSURE cdmTable\r\n\t\r\n) denominator\r\n;","CHECK_NAME":"isForeignKey","CHECK_LEVEL":"FIELD","CHECK_DESCRIPTION":"The number and percent of records that have a value in the person_id field in the DEVICE_EXPOSURE table that does not exist in the PERSON table.","CDM_TABLE_NAME":"DEVICE_EXPOSURE","CDM_FIELD_NAME":"person_id","SQL_FILE":"is_foreign_key.sql","CATEGORY":"Conformance","SUBCATEGORY":"Relational","CONTEXT":"Verification","checkId":522,"FAILED":0,"THRESHOLD_VALUE":0,"_row":"6.45"},{"NUM_VIOLATED_ROWS":0,"PCT_VIOLATED_ROWS":0,"NUM_DENOMINATOR_ROWS":128742181,"EXECUTION_TIME":"1.166965 secs","QUERY_TEXT":"\r\n/*********\r\nIS_FOREIGN_KEY\r\nForeign key check\r\n\r\nParameters used in this template:\r\ncdmDatabaseSchema = cdm_ibm_mdcd_v993.dbo\r\nvocabDatabaseSchema = cdm_ibm_mdcd_v993.dbo\r\ncdmTableName = DEVICE_EXPOSURE\r\ncdmFieldName = device_concept_id\r\nfkTableName = CONCEPT\r\nfkFieldName = CONCEPT_ID\r\n\r\n**********/\r\n\r\n\r\nSELECT num_violated_rows, CASE WHEN denominator.num_rows = 0 THEN 0 ELSE 1.0*num_violated_rows/denominator.num_rows END  AS pct_violated_rows, \r\n  denominator.num_rows as num_denominator_rows\r\nFROM\r\n(\r\n\tSELECT COUNT_BIG(violated_rows.violating_field) AS num_violated_rows\r\n\tFROM\r\n\t(\r\n\t\tSELECT 'DEVICE_EXPOSURE.device_concept_id' AS violating_field, cdmTable.* \r\n\t\tFROM cdm_ibm_mdcd_v993.dbo.DEVICE_EXPOSURE cdmTable\r\n\t\t\r\n\t\tLEFT JOIN cdm_ibm_mdcd_v993.dbo.CONCEPT fkTable\r\n\t\tON cdmTable.device_concept_id = fkTable.CONCEPT_ID\r\n\t\tWHERE fkTable.CONCEPT_ID IS NULL AND cdmTable.device_concept_id IS NOT NULL \r\n\t) violated_rows\r\n) violated_row_count,\r\n( \r\n\tSELECT COUNT_BIG(*) AS num_rows\r\n\tFROM cdm_ibm_mdcd_v993.dbo.DEVICE_EXPOSURE cdmTable\r\n\t\r\n) denominator\r\n;","CHECK_NAME":"isForeignKey","CHECK_LEVEL":"FIELD","CHECK_DESCRIPTION":"The number and percent of records that have a value in the device_concept_id field in the DEVICE_EXPOSURE table that does not exist in the CONCEPT table.","CDM_TABLE_NAME":"DEVICE_EXPOSURE","CDM_FIELD_NAME":"device_concept_id","SQL_FILE":"is_foreign_key.sql","CATEGORY":"Conformance","SUBCATEGORY":"Relational","CONTEXT":"Verification","checkId":523,"FAILED":0,"THRESHOLD_VALUE":0,"_row":"6.46"},{"NUM_VIOLATED_ROWS":0,"PCT_VIOLATED_ROWS":0,"NUM_DENOMINATOR_ROWS":128742181,"EXECUTION_TIME":"9.396756 secs","QUERY_TEXT":"\r\n/*********\r\nIS_FOREIGN_KEY\r\nForeign key check\r\n\r\nParameters used in this template:\r\ncdmDatabaseSchema = cdm_ibm_mdcd_v993.dbo\r\nvocabDatabaseSchema = cdm_ibm_mdcd_v993.dbo\r\ncdmTableName = DEVICE_EXPOSURE\r\ncdmFieldName = device_type_concept_id\r\nfkTableName = CONCEPT\r\nfkFieldName = CONCEPT_ID\r\n\r\n**********/\r\n\r\n\r\nSELECT num_violated_rows, CASE WHEN denominator.num_rows = 0 THEN 0 ELSE 1.0*num_violated_rows/denominator.num_rows END  AS pct_violated_rows, \r\n  denominator.num_rows as num_denominator_rows\r\nFROM\r\n(\r\n\tSELECT COUNT_BIG(violated_rows.violating_field) AS num_violated_rows\r\n\tFROM\r\n\t(\r\n\t\tSELECT 'DEVICE_EXPOSURE.device_type_concept_id' AS violating_field, cdmTable.* \r\n\t\tFROM cdm_ibm_mdcd_v993.dbo.DEVICE_EXPOSURE cdmTable\r\n\t\t\r\n\t\tLEFT JOIN cdm_ibm_mdcd_v993.dbo.CONCEPT fkTable\r\n\t\tON cdmTable.device_type_concept_id = fkTable.CONCEPT_ID\r\n\t\tWHERE fkTable.CONCEPT_ID IS NULL AND cdmTable.device_type_concept_id IS NOT NULL \r\n\t) violated_rows\r\n) violated_row_count,\r\n( \r\n\tSELECT COUNT_BIG(*) AS num_rows\r\n\tFROM cdm_ibm_mdcd_v993.dbo.DEVICE_EXPOSURE cdmTable\r\n\t\r\n) denominator\r\n;","CHECK_NAME":"isForeignKey","CHECK_LEVEL":"FIELD","CHECK_DESCRIPTION":"The number and percent of records that have a value in the device_type_concept_id field in the DEVICE_EXPOSURE table that does not exist in the CONCEPT table.","CDM_TABLE_NAME":"DEVICE_EXPOSURE","CDM_FIELD_NAME":"device_type_concept_id","SQL_FILE":"is_foreign_key.sql","CATEGORY":"Conformance","SUBCATEGORY":"Relational","CONTEXT":"Verification","checkId":524,"FAILED":0,"THRESHOLD_VALUE":0,"_row":"6.47"},{"NUM_VIOLATED_ROWS":1,"PCT_VIOLATED_ROWS":7.7675e-009,"NUM_DENOMINATOR_ROWS":128742181,"EXECUTION_TIME":"4.971860 secs","QUERY_TEXT":"\r\n/*********\r\nIS_FOREIGN_KEY\r\nForeign key check\r\n\r\nParameters used in this template:\r\ncdmDatabaseSchema = cdm_ibm_mdcd_v993.dbo\r\n\r\ncdmTableName = DEVICE_EXPOSURE\r\ncdmFieldName = provider_id\r\nfkTableName = PROVIDER\r\nfkFieldName = PROVIDER_ID\r\n\r\n**********/\r\n\r\n\r\nSELECT num_violated_rows, CASE WHEN denominator.num_rows = 0 THEN 0 ELSE 1.0*num_violated_rows/denominator.num_rows END  AS pct_violated_rows, \r\n  denominator.num_rows as num_denominator_rows\r\nFROM\r\n(\r\n\tSELECT COUNT_BIG(violated_rows.violating_field) AS num_violated_rows\r\n\tFROM\r\n\t(\r\n\t\tSELECT 'DEVICE_EXPOSURE.provider_id' AS violating_field, cdmTable.* \r\n\t\tFROM cdm_ibm_mdcd_v993.dbo.DEVICE_EXPOSURE cdmTable\r\n\t\t\r\n\t\tLEFT JOIN cdm_ibm_mdcd_v993.dbo.PROVIDER fkTable\r\n\t\tON cdmTable.provider_id = fkTable.PROVIDER_ID\r\n\t\tWHERE fkTable.PROVIDER_ID IS NULL AND cdmTable.provider_id IS NOT NULL \r\n\t) violated_rows\r\n) violated_row_count,\r\n( \r\n\tSELECT COUNT_BIG(*) AS num_rows\r\n\tFROM cdm_ibm_mdcd_v993.dbo.DEVICE_EXPOSURE cdmTable\r\n\t\r\n) denominator\r\n;","CHECK_NAME":"isForeignKey","CHECK_LEVEL":"FIELD","CHECK_DESCRIPTION":"The number and percent of records that have a value in the provider_id field in the DEVICE_EXPOSURE table that does not exist in the PROVIDER table.","CDM_TABLE_NAME":"DEVICE_EXPOSURE","CDM_FIELD_NAME":"provider_id","SQL_FILE":"is_foreign_key.sql","CATEGORY":"Conformance","SUBCATEGORY":"Relational","CONTEXT":"Verification","checkId":525,"FAILED":1,"THRESHOLD_VALUE":0,"_row":"6.48"},{"NUM_VIOLATED_ROWS":0,"PCT_VIOLATED_ROWS":0,"NUM_DENOMINATOR_ROWS":128742181,"EXECUTION_TIME":"110.673075 secs","QUERY_TEXT":"\r\n/*********\r\nIS_FOREIGN_KEY\r\nForeign key check\r\n\r\nParameters used in this template:\r\ncdmDatabaseSchema = cdm_ibm_mdcd_v993.dbo\r\n\r\ncdmTableName = DEVICE_EXPOSURE\r\ncdmFieldName = visit_occurrence_id\r\nfkTableName = VISIT_OCCURRENCE\r\nfkFieldName = VISIT_OCCURRENCE_ID\r\n\r\n**********/\r\n\r\n\r\nSELECT num_violated_rows, CASE WHEN denominator.num_rows = 0 THEN 0 ELSE 1.0*num_violated_rows/denominator.num_rows END  AS pct_violated_rows, \r\n  denominator.num_rows as num_denominator_rows\r\nFROM\r\n(\r\n\tSELECT COUNT_BIG(violated_rows.violating_field) AS num_violated_rows\r\n\tFROM\r\n\t(\r\n\t\tSELECT 'DEVICE_EXPOSURE.visit_occurrence_id' AS violating_field, cdmTable.* \r\n\t\tFROM cdm_ibm_mdcd_v993.dbo.DEVICE_EXPOSURE cdmTable\r\n\t\t\r\n\t\tLEFT JOIN cdm_ibm_mdcd_v993.dbo.VISIT_OCCURRENCE fkTable\r\n\t\tON cdmTable.visit_occurrence_id = fkTable.VISIT_OCCURRENCE_ID\r\n\t\tWHERE fkTable.VISIT_OCCURRENCE_ID IS NULL AND cdmTable.visit_occurrence_id IS NOT NULL \r\n\t) violated_rows\r\n) violated_row_count,\r\n( \r\n\tSELECT COUNT_BIG(*) AS num_rows\r\n\tFROM cdm_ibm_mdcd_v993.dbo.DEVICE_EXPOSURE cdmTable\r\n\t\r\n) denominator\r\n;","CHECK_NAME":"isForeignKey","CHECK_LEVEL":"FIELD","CHECK_DESCRIPTION":"The number and percent of records that have a value in the visit_occurrence_id field in the DEVICE_EXPOSURE table that does not exist in the VISIT_OCCURRENCE table.","CDM_TABLE_NAME":"DEVICE_EXPOSURE","CDM_FIELD_NAME":"visit_occurrence_id","SQL_FILE":"is_foreign_key.sql","CATEGORY":"Conformance","SUBCATEGORY":"Relational","CONTEXT":"Verification","checkId":526,"FAILED":0,"THRESHOLD_VALUE":0,"_row":"6.49"},{"NUM_VIOLATED_ROWS":0,"PCT_VIOLATED_ROWS":0,"NUM_DENOMINATOR_ROWS":128742181,"EXECUTION_TIME":"108.763130 secs","QUERY_TEXT":"\r\n/*********\r\nIS_FOREIGN_KEY\r\nForeign key check\r\n\r\nParameters used in this template:\r\ncdmDatabaseSchema = cdm_ibm_mdcd_v993.dbo\r\n\r\ncdmTableName = DEVICE_EXPOSURE\r\ncdmFieldName = visit_detail_id\r\nfkTableName = VISIT_DETAIL\r\nfkFieldName = VISIT_DETAIL_ID\r\n\r\n**********/\r\n\r\n\r\nSELECT num_violated_rows, CASE WHEN denominator.num_rows = 0 THEN 0 ELSE 1.0*num_violated_rows/denominator.num_rows END  AS pct_violated_rows, \r\n  denominator.num_rows as num_denominator_rows\r\nFROM\r\n(\r\n\tSELECT COUNT_BIG(violated_rows.violating_field) AS num_violated_rows\r\n\tFROM\r\n\t(\r\n\t\tSELECT 'DEVICE_EXPOSURE.visit_detail_id' AS violating_field, cdmTable.* \r\n\t\tFROM cdm_ibm_mdcd_v993.dbo.DEVICE_EXPOSURE cdmTable\r\n\t\t\r\n\t\tLEFT JOIN cdm_ibm_mdcd_v993.dbo.VISIT_DETAIL fkTable\r\n\t\tON cdmTable.visit_detail_id = fkTable.VISIT_DETAIL_ID\r\n\t\tWHERE fkTable.VISIT_DETAIL_ID IS NULL AND cdmTable.visit_detail_id IS NOT NULL \r\n\t) violated_rows\r\n) violated_row_count,\r\n( \r\n\tSELECT COUNT_BIG(*) AS num_rows\r\n\tFROM cdm_ibm_mdcd_v993.dbo.DEVICE_EXPOSURE cdmTable\r\n\t\r\n) denominator\r\n;","CHECK_NAME":"isForeignKey","CHECK_LEVEL":"FIELD","CHECK_DESCRIPTION":"The number and percent of records that have a value in the visit_detail_id field in the DEVICE_EXPOSURE table that does not exist in the VISIT_DETAIL table.","CDM_TABLE_NAME":"DEVICE_EXPOSURE","CDM_FIELD_NAME":"visit_detail_id","SQL_FILE":"is_foreign_key.sql","CATEGORY":"Conformance","SUBCATEGORY":"Relational","CONTEXT":"Verification","checkId":527,"FAILED":0,"THRESHOLD_VALUE":0,"_row":"6.50"},{"NUM_VIOLATED_ROWS":0,"PCT_VIOLATED_ROWS":0,"NUM_DENOMINATOR_ROWS":128742181,"EXECUTION_TIME":"1.515967 secs","QUERY_TEXT":"\r\n/*********\r\nIS_FOREIGN_KEY\r\nForeign key check\r\n\r\nParameters used in this template:\r\ncdmDatabaseSchema = cdm_ibm_mdcd_v993.dbo\r\nvocabDatabaseSchema = cdm_ibm_mdcd_v993.dbo\r\ncdmTableName = DEVICE_EXPOSURE\r\ncdmFieldName = device_source_concept_id\r\nfkTableName = CONCEPT\r\nfkFieldName = CONCEPT_ID\r\n\r\n**********/\r\n\r\n\r\nSELECT num_violated_rows, CASE WHEN denominator.num_rows = 0 THEN 0 ELSE 1.0*num_violated_rows/denominator.num_rows END  AS pct_violated_rows, \r\n  denominator.num_rows as num_denominator_rows\r\nFROM\r\n(\r\n\tSELECT COUNT_BIG(violated_rows.violating_field) AS num_violated_rows\r\n\tFROM\r\n\t(\r\n\t\tSELECT 'DEVICE_EXPOSURE.device_source_concept_id' AS violating_field, cdmTable.* \r\n\t\tFROM cdm_ibm_mdcd_v993.dbo.DEVICE_EXPOSURE cdmTable\r\n\t\t\r\n\t\tLEFT JOIN cdm_ibm_mdcd_v993.dbo.CONCEPT fkTable\r\n\t\tON cdmTable.device_source_concept_id = fkTable.CONCEPT_ID\r\n\t\tWHERE fkTable.CONCEPT_ID IS NULL AND cdmTable.device_source_concept_id IS NOT NULL \r\n\t) violated_rows\r\n) violated_row_count,\r\n( \r\n\tSELECT COUNT_BIG(*) AS num_rows\r\n\tFROM cdm_ibm_mdcd_v993.dbo.DEVICE_EXPOSURE cdmTable\r\n\t\r\n) denominator\r\n;","CHECK_NAME":"isForeignKey","CHECK_LEVEL":"FIELD","CHECK_DESCRIPTION":"The number and percent of records that have a value in the device_source_concept_id field in the DEVICE_EXPOSURE table that does not exist in the CONCEPT table.","CDM_TABLE_NAME":"DEVICE_EXPOSURE","CDM_FIELD_NAME":"device_source_concept_id","SQL_FILE":"is_foreign_key.sql","CATEGORY":"Conformance","SUBCATEGORY":"Relational","CONTEXT":"Verification","checkId":528,"FAILED":0,"THRESHOLD_VALUE":0,"_row":"6.51"},{"NUM_VIOLATED_ROWS":0,"PCT_VIOLATED_ROWS":0,"NUM_DENOMINATOR_ROWS":543034374,"EXECUTION_TIME":"2.008942 secs","QUERY_TEXT":"\r\n/*********\r\nIS_FOREIGN_KEY\r\nForeign key check\r\n\r\nParameters used in this template:\r\ncdmDatabaseSchema = cdm_ibm_mdcd_v993.dbo\r\n\r\ncdmTableName = MEASUREMENT\r\ncdmFieldName = person_id\r\nfkTableName = PERSON\r\nfkFieldName = PERSON_ID\r\n\r\n**********/\r\n\r\n\r\nSELECT num_violated_rows, CASE WHEN denominator.num_rows = 0 THEN 0 ELSE 1.0*num_violated_rows/denominator.num_rows END  AS pct_violated_rows, \r\n  denominator.num_rows as num_denominator_rows\r\nFROM\r\n(\r\n\tSELECT COUNT_BIG(violated_rows.violating_field) AS num_violated_rows\r\n\tFROM\r\n\t(\r\n\t\tSELECT 'MEASUREMENT.person_id' AS violating_field, cdmTable.* \r\n\t\tFROM cdm_ibm_mdcd_v993.dbo.MEASUREMENT cdmTable\r\n\t\t\r\n\t\tLEFT JOIN cdm_ibm_mdcd_v993.dbo.PERSON fkTable\r\n\t\tON cdmTable.person_id = fkTable.PERSON_ID\r\n\t\tWHERE fkTable.PERSON_ID IS NULL AND cdmTable.person_id IS NOT NULL \r\n\t) violated_rows\r\n) violated_row_count,\r\n( \r\n\tSELECT COUNT_BIG(*) AS num_rows\r\n\tFROM cdm_ibm_mdcd_v993.dbo.MEASUREMENT cdmTable\r\n\t\r\n) denominator\r\n;","CHECK_NAME":"isForeignKey","CHECK_LEVEL":"FIELD","CHECK_DESCRIPTION":"The number and percent of records that have a value in the person_id field in the MEASUREMENT table that does not exist in the PERSON table.","CDM_TABLE_NAME":"MEASUREMENT","CDM_FIELD_NAME":"person_id","SQL_FILE":"is_foreign_key.sql","CATEGORY":"Conformance","SUBCATEGORY":"Relational","CONTEXT":"Verification","checkId":529,"FAILED":0,"THRESHOLD_VALUE":0,"_row":"6.52"},{"NUM_VIOLATED_ROWS":0,"PCT_VIOLATED_ROWS":0,"NUM_DENOMINATOR_ROWS":543034374,"EXECUTION_TIME":"3.136914 secs","QUERY_TEXT":"\r\n/*********\r\nIS_FOREIGN_KEY\r\nForeign key check\r\n\r\nParameters used in this template:\r\ncdmDatabaseSchema = cdm_ibm_mdcd_v993.dbo\r\nvocabDatabaseSchema = cdm_ibm_mdcd_v993.dbo\r\ncdmTableName = MEASUREMENT\r\ncdmFieldName = measurement_concept_id\r\nfkTableName = CONCEPT\r\nfkFieldName = CONCEPT_ID\r\n\r\n**********/\r\n\r\n\r\nSELECT num_violated_rows, CASE WHEN denominator.num_rows = 0 THEN 0 ELSE 1.0*num_violated_rows/denominator.num_rows END  AS pct_violated_rows, \r\n  denominator.num_rows as num_denominator_rows\r\nFROM\r\n(\r\n\tSELECT COUNT_BIG(violated_rows.violating_field) AS num_violated_rows\r\n\tFROM\r\n\t(\r\n\t\tSELECT 'MEASUREMENT.measurement_concept_id' AS violating_field, cdmTable.* \r\n\t\tFROM cdm_ibm_mdcd_v993.dbo.MEASUREMENT cdmTable\r\n\t\t\r\n\t\tLEFT JOIN cdm_ibm_mdcd_v993.dbo.CONCEPT fkTable\r\n\t\tON cdmTable.measurement_concept_id = fkTable.CONCEPT_ID\r\n\t\tWHERE fkTable.CONCEPT_ID IS NULL AND cdmTable.measurement_concept_id IS NOT NULL \r\n\t) violated_rows\r\n) violated_row_count,\r\n( \r\n\tSELECT COUNT_BIG(*) AS num_rows\r\n\tFROM cdm_ibm_mdcd_v993.dbo.MEASUREMENT cdmTable\r\n\t\r\n) denominator\r\n;","CHECK_NAME":"isForeignKey","CHECK_LEVEL":"FIELD","CHECK_DESCRIPTION":"The number and percent of records that have a value in the measurement_concept_id field in the MEASUREMENT table that does not exist in the CONCEPT table.","CDM_TABLE_NAME":"MEASUREMENT","CDM_FIELD_NAME":"measurement_concept_id","SQL_FILE":"is_foreign_key.sql","CATEGORY":"Conformance","SUBCATEGORY":"Relational","CONTEXT":"Verification","checkId":530,"FAILED":0,"THRESHOLD_VALUE":0,"_row":"6.53"},{"NUM_VIOLATED_ROWS":0,"PCT_VIOLATED_ROWS":0,"NUM_DENOMINATOR_ROWS":543034374,"EXECUTION_TIME":"3.731904 secs","QUERY_TEXT":"\r\n/*********\r\nIS_FOREIGN_KEY\r\nForeign key check\r\n\r\nParameters used in this template:\r\ncdmDatabaseSchema = cdm_ibm_mdcd_v993.dbo\r\nvocabDatabaseSchema = cdm_ibm_mdcd_v993.dbo\r\ncdmTableName = MEASUREMENT\r\ncdmFieldName = measurement_type_concept_id\r\nfkTableName = CONCEPT\r\nfkFieldName = CONCEPT_ID\r\n\r\n**********/\r\n\r\n\r\nSELECT num_violated_rows, CASE WHEN denominator.num_rows = 0 THEN 0 ELSE 1.0*num_violated_rows/denominator.num_rows END  AS pct_violated_rows, \r\n  denominator.num_rows as num_denominator_rows\r\nFROM\r\n(\r\n\tSELECT COUNT_BIG(violated_rows.violating_field) AS num_violated_rows\r\n\tFROM\r\n\t(\r\n\t\tSELECT 'MEASUREMENT.measurement_type_concept_id' AS violating_field, cdmTable.* \r\n\t\tFROM cdm_ibm_mdcd_v993.dbo.MEASUREMENT cdmTable\r\n\t\t\r\n\t\tLEFT JOIN cdm_ibm_mdcd_v993.dbo.CONCEPT fkTable\r\n\t\tON cdmTable.measurement_type_concept_id = fkTable.CONCEPT_ID\r\n\t\tWHERE fkTable.CONCEPT_ID IS NULL AND cdmTable.measurement_type_concept_id IS NOT NULL \r\n\t) violated_rows\r\n) violated_row_count,\r\n( \r\n\tSELECT COUNT_BIG(*) AS num_rows\r\n\tFROM cdm_ibm_mdcd_v993.dbo.MEASUREMENT cdmTable\r\n\t\r\n) denominator\r\n;","CHECK_NAME":"isForeignKey","CHECK_LEVEL":"FIELD","CHECK_DESCRIPTION":"The number and percent of records that have a value in the measurement_type_concept_id field in the MEASUREMENT table that does not exist in the CONCEPT table.","CDM_TABLE_NAME":"MEASUREMENT","CDM_FIELD_NAME":"measurement_type_concept_id","SQL_FILE":"is_foreign_key.sql","CATEGORY":"Conformance","SUBCATEGORY":"Relational","CONTEXT":"Verification","checkId":531,"FAILED":0,"THRESHOLD_VALUE":0,"_row":"6.54"},{"NUM_VIOLATED_ROWS":0,"PCT_VIOLATED_ROWS":0,"NUM_DENOMINATOR_ROWS":543034374,"EXECUTION_TIME":"3.377856 secs","QUERY_TEXT":"\r\n/*********\r\nIS_FOREIGN_KEY\r\nForeign key check\r\n\r\nParameters used in this template:\r\ncdmDatabaseSchema = cdm_ibm_mdcd_v993.dbo\r\nvocabDatabaseSchema = cdm_ibm_mdcd_v993.dbo\r\ncdmTableName = MEASUREMENT\r\ncdmFieldName = operator_concept_id\r\nfkTableName = CONCEPT\r\nfkFieldName = CONCEPT_ID\r\n\r\n**********/\r\n\r\n\r\nSELECT num_violated_rows, CASE WHEN denominator.num_rows = 0 THEN 0 ELSE 1.0*num_violated_rows/denominator.num_rows END  AS pct_violated_rows, \r\n  denominator.num_rows as num_denominator_rows\r\nFROM\r\n(\r\n\tSELECT COUNT_BIG(violated_rows.violating_field) AS num_violated_rows\r\n\tFROM\r\n\t(\r\n\t\tSELECT 'MEASUREMENT.operator_concept_id' AS violating_field, cdmTable.* \r\n\t\tFROM cdm_ibm_mdcd_v993.dbo.MEASUREMENT cdmTable\r\n\t\t\r\n\t\tLEFT JOIN cdm_ibm_mdcd_v993.dbo.CONCEPT fkTable\r\n\t\tON cdmTable.operator_concept_id = fkTable.CONCEPT_ID\r\n\t\tWHERE fkTable.CONCEPT_ID IS NULL AND cdmTable.operator_concept_id IS NOT NULL \r\n\t) violated_rows\r\n) violated_row_count,\r\n( \r\n\tSELECT COUNT_BIG(*) AS num_rows\r\n\tFROM cdm_ibm_mdcd_v993.dbo.MEASUREMENT cdmTable\r\n\t\r\n) denominator\r\n;","CHECK_NAME":"isForeignKey","CHECK_LEVEL":"FIELD","CHECK_DESCRIPTION":"The number and percent of records that have a value in the operator_concept_id field in the MEASUREMENT table that does not exist in the CONCEPT table.","CDM_TABLE_NAME":"MEASUREMENT","CDM_FIELD_NAME":"operator_concept_id","SQL_FILE":"is_foreign_key.sql","CATEGORY":"Conformance","SUBCATEGORY":"Relational","CONTEXT":"Verification","checkId":532,"FAILED":0,"THRESHOLD_VALUE":0,"_row":"6.55"},{"NUM_VIOLATED_ROWS":0,"PCT_VIOLATED_ROWS":0,"NUM_DENOMINATOR_ROWS":543034374,"EXECUTION_TIME":"2.954917 secs","QUERY_TEXT":"\r\n/*********\r\nIS_FOREIGN_KEY\r\nForeign key check\r\n\r\nParameters used in this template:\r\ncdmDatabaseSchema = cdm_ibm_mdcd_v993.dbo\r\nvocabDatabaseSchema = cdm_ibm_mdcd_v993.dbo\r\ncdmTableName = MEASUREMENT\r\ncdmFieldName = value_as_concept_id\r\nfkTableName = CONCEPT\r\nfkFieldName = CONCEPT_ID\r\n\r\n**********/\r\n\r\n\r\nSELECT num_violated_rows, CASE WHEN denominator.num_rows = 0 THEN 0 ELSE 1.0*num_violated_rows/denominator.num_rows END  AS pct_violated_rows, \r\n  denominator.num_rows as num_denominator_rows\r\nFROM\r\n(\r\n\tSELECT COUNT_BIG(violated_rows.violating_field) AS num_violated_rows\r\n\tFROM\r\n\t(\r\n\t\tSELECT 'MEASUREMENT.value_as_concept_id' AS violating_field, cdmTable.* \r\n\t\tFROM cdm_ibm_mdcd_v993.dbo.MEASUREMENT cdmTable\r\n\t\t\r\n\t\tLEFT JOIN cdm_ibm_mdcd_v993.dbo.CONCEPT fkTable\r\n\t\tON cdmTable.value_as_concept_id = fkTable.CONCEPT_ID\r\n\t\tWHERE fkTable.CONCEPT_ID IS NULL AND cdmTable.value_as_concept_id IS NOT NULL \r\n\t) violated_rows\r\n) violated_row_count,\r\n( \r\n\tSELECT COUNT_BIG(*) AS num_rows\r\n\tFROM cdm_ibm_mdcd_v993.dbo.MEASUREMENT cdmTable\r\n\t\r\n) denominator\r\n;","CHECK_NAME":"isForeignKey","CHECK_LEVEL":"FIELD","CHECK_DESCRIPTION":"The number and percent of records that have a value in the value_as_concept_id field in the MEASUREMENT table that does not exist in the CONCEPT table.","CDM_TABLE_NAME":"MEASUREMENT","CDM_FIELD_NAME":"value_as_concept_id","SQL_FILE":"is_foreign_key.sql","CATEGORY":"Conformance","SUBCATEGORY":"Relational","CONTEXT":"Verification","checkId":533,"FAILED":0,"THRESHOLD_VALUE":0,"_row":"6.56"},{"NUM_VIOLATED_ROWS":0,"PCT_VIOLATED_ROWS":0,"NUM_DENOMINATOR_ROWS":543034374,"EXECUTION_TIME":"1.999944 secs","QUERY_TEXT":"\r\n/*********\r\nIS_FOREIGN_KEY\r\nForeign key check\r\n\r\nParameters used in this template:\r\ncdmDatabaseSchema = cdm_ibm_mdcd_v993.dbo\r\nvocabDatabaseSchema = cdm_ibm_mdcd_v993.dbo\r\ncdmTableName = MEASUREMENT\r\ncdmFieldName = unit_concept_id\r\nfkTableName = CONCEPT\r\nfkFieldName = CONCEPT_ID\r\n\r\n**********/\r\n\r\n\r\nSELECT num_violated_rows, CASE WHEN denominator.num_rows = 0 THEN 0 ELSE 1.0*num_violated_rows/denominator.num_rows END  AS pct_violated_rows, \r\n  denominator.num_rows as num_denominator_rows\r\nFROM\r\n(\r\n\tSELECT COUNT_BIG(violated_rows.violating_field) AS num_violated_rows\r\n\tFROM\r\n\t(\r\n\t\tSELECT 'MEASUREMENT.unit_concept_id' AS violating_field, cdmTable.* \r\n\t\tFROM cdm_ibm_mdcd_v993.dbo.MEASUREMENT cdmTable\r\n\t\t\r\n\t\tLEFT JOIN cdm_ibm_mdcd_v993.dbo.CONCEPT fkTable\r\n\t\tON cdmTable.unit_concept_id = fkTable.CONCEPT_ID\r\n\t\tWHERE fkTable.CONCEPT_ID IS NULL AND cdmTable.unit_concept_id IS NOT NULL \r\n\t) violated_rows\r\n) violated_row_count,\r\n( \r\n\tSELECT COUNT_BIG(*) AS num_rows\r\n\tFROM cdm_ibm_mdcd_v993.dbo.MEASUREMENT cdmTable\r\n\t\r\n) denominator\r\n;","CHECK_NAME":"isForeignKey","CHECK_LEVEL":"FIELD","CHECK_DESCRIPTION":"The number and percent of records that have a value in the unit_concept_id field in the MEASUREMENT table that does not exist in the CONCEPT table.","CDM_TABLE_NAME":"MEASUREMENT","CDM_FIELD_NAME":"unit_concept_id","SQL_FILE":"is_foreign_key.sql","CATEGORY":"Conformance","SUBCATEGORY":"Relational","CONTEXT":"Verification","checkId":534,"FAILED":0,"THRESHOLD_VALUE":0,"_row":"6.57"},{"NUM_VIOLATED_ROWS":21,"PCT_VIOLATED_ROWS":3.8672e-008,"NUM_DENOMINATOR_ROWS":543034374,"EXECUTION_TIME":"4.624882 secs","QUERY_TEXT":"\r\n/*********\r\nIS_FOREIGN_KEY\r\nForeign key check\r\n\r\nParameters used in this template:\r\ncdmDatabaseSchema = cdm_ibm_mdcd_v993.dbo\r\n\r\ncdmTableName = MEASUREMENT\r\ncdmFieldName = provider_id\r\nfkTableName = PROVIDER\r\nfkFieldName = PROVIDER_ID\r\n\r\n**********/\r\n\r\n\r\nSELECT num_violated_rows, CASE WHEN denominator.num_rows = 0 THEN 0 ELSE 1.0*num_violated_rows/denominator.num_rows END  AS pct_violated_rows, \r\n  denominator.num_rows as num_denominator_rows\r\nFROM\r\n(\r\n\tSELECT COUNT_BIG(violated_rows.violating_field) AS num_violated_rows\r\n\tFROM\r\n\t(\r\n\t\tSELECT 'MEASUREMENT.provider_id' AS violating_field, cdmTable.* \r\n\t\tFROM cdm_ibm_mdcd_v993.dbo.MEASUREMENT cdmTable\r\n\t\t\r\n\t\tLEFT JOIN cdm_ibm_mdcd_v993.dbo.PROVIDER fkTable\r\n\t\tON cdmTable.provider_id = fkTable.PROVIDER_ID\r\n\t\tWHERE fkTable.PROVIDER_ID IS NULL AND cdmTable.provider_id IS NOT NULL \r\n\t) violated_rows\r\n) violated_row_count,\r\n( \r\n\tSELECT COUNT_BIG(*) AS num_rows\r\n\tFROM cdm_ibm_mdcd_v993.dbo.MEASUREMENT cdmTable\r\n\t\r\n) denominator\r\n;","CHECK_NAME":"isForeignKey","CHECK_LEVEL":"FIELD","CHECK_DESCRIPTION":"The number and percent of records that have a value in the provider_id field in the MEASUREMENT table that does not exist in the PROVIDER table.","CDM_TABLE_NAME":"MEASUREMENT","CDM_FIELD_NAME":"provider_id","SQL_FILE":"is_foreign_key.sql","CATEGORY":"Conformance","SUBCATEGORY":"Relational","CONTEXT":"Verification","checkId":535,"FAILED":1,"THRESHOLD_VALUE":0,"_row":"6.58"},{"NUM_VIOLATED_ROWS":0,"PCT_VIOLATED_ROWS":0,"NUM_DENOMINATOR_ROWS":543034374,"EXECUTION_TIME":"150.582031 secs","QUERY_TEXT":"\r\n/*********\r\nIS_FOREIGN_KEY\r\nForeign key check\r\n\r\nParameters used in this template:\r\ncdmDatabaseSchema = cdm_ibm_mdcd_v993.dbo\r\n\r\ncdmTableName = MEASUREMENT\r\ncdmFieldName = visit_occurrence_id\r\nfkTableName = VISIT_OCCURRENCE\r\nfkFieldName = VISIT_OCCURRENCE_ID\r\n\r\n**********/\r\n\r\n\r\nSELECT num_violated_rows, CASE WHEN denominator.num_rows = 0 THEN 0 ELSE 1.0*num_violated_rows/denominator.num_rows END  AS pct_violated_rows, \r\n  denominator.num_rows as num_denominator_rows\r\nFROM\r\n(\r\n\tSELECT COUNT_BIG(violated_rows.violating_field) AS num_violated_rows\r\n\tFROM\r\n\t(\r\n\t\tSELECT 'MEASUREMENT.visit_occurrence_id' AS violating_field, cdmTable.* \r\n\t\tFROM cdm_ibm_mdcd_v993.dbo.MEASUREMENT cdmTable\r\n\t\t\r\n\t\tLEFT JOIN cdm_ibm_mdcd_v993.dbo.VISIT_OCCURRENCE fkTable\r\n\t\tON cdmTable.visit_occurrence_id = fkTable.VISIT_OCCURRENCE_ID\r\n\t\tWHERE fkTable.VISIT_OCCURRENCE_ID IS NULL AND cdmTable.visit_occurrence_id IS NOT NULL \r\n\t) violated_rows\r\n) violated_row_count,\r\n( \r\n\tSELECT COUNT_BIG(*) AS num_rows\r\n\tFROM cdm_ibm_mdcd_v993.dbo.MEASUREMENT cdmTable\r\n\t\r\n) denominator\r\n;","CHECK_NAME":"isForeignKey","CHECK_LEVEL":"FIELD","CHECK_DESCRIPTION":"The number and percent of records that have a value in the visit_occurrence_id field in the MEASUREMENT table that does not exist in the VISIT_OCCURRENCE table.","CDM_TABLE_NAME":"MEASUREMENT","CDM_FIELD_NAME":"visit_occurrence_id","SQL_FILE":"is_foreign_key.sql","CATEGORY":"Conformance","SUBCATEGORY":"Relational","CONTEXT":"Verification","checkId":536,"FAILED":0,"THRESHOLD_VALUE":0,"_row":"6.59"},{"NUM_VIOLATED_ROWS":0,"PCT_VIOLATED_ROWS":0,"NUM_DENOMINATOR_ROWS":543034374,"EXECUTION_TIME":"121.801785 secs","QUERY_TEXT":"\r\n/*********\r\nIS_FOREIGN_KEY\r\nForeign key check\r\n\r\nParameters used in this template:\r\ncdmDatabaseSchema = cdm_ibm_mdcd_v993.dbo\r\n\r\ncdmTableName = MEASUREMENT\r\ncdmFieldName = visit_detail_id\r\nfkTableName = VISIT_DETAIL\r\nfkFieldName = VISIT_DETAIL_ID\r\n\r\n**********/\r\n\r\n\r\nSELECT num_violated_rows, CASE WHEN denominator.num_rows = 0 THEN 0 ELSE 1.0*num_violated_rows/denominator.num_rows END  AS pct_violated_rows, \r\n  denominator.num_rows as num_denominator_rows\r\nFROM\r\n(\r\n\tSELECT COUNT_BIG(violated_rows.violating_field) AS num_violated_rows\r\n\tFROM\r\n\t(\r\n\t\tSELECT 'MEASUREMENT.visit_detail_id' AS violating_field, cdmTable.* \r\n\t\tFROM cdm_ibm_mdcd_v993.dbo.MEASUREMENT cdmTable\r\n\t\t\r\n\t\tLEFT JOIN cdm_ibm_mdcd_v993.dbo.VISIT_DETAIL fkTable\r\n\t\tON cdmTable.visit_detail_id = fkTable.VISIT_DETAIL_ID\r\n\t\tWHERE fkTable.VISIT_DETAIL_ID IS NULL AND cdmTable.visit_detail_id IS NOT NULL \r\n\t) violated_rows\r\n) violated_row_count,\r\n( \r\n\tSELECT COUNT_BIG(*) AS num_rows\r\n\tFROM cdm_ibm_mdcd_v993.dbo.MEASUREMENT cdmTable\r\n\t\r\n) denominator\r\n;","CHECK_NAME":"isForeignKey","CHECK_LEVEL":"FIELD","CHECK_DESCRIPTION":"The number and percent of records that have a value in the visit_detail_id field in the MEASUREMENT table that does not exist in the VISIT_DETAIL table.","CDM_TABLE_NAME":"MEASUREMENT","CDM_FIELD_NAME":"visit_detail_id","SQL_FILE":"is_foreign_key.sql","CATEGORY":"Conformance","SUBCATEGORY":"Relational","CONTEXT":"Verification","checkId":537,"FAILED":0,"THRESHOLD_VALUE":0,"_row":"6.60"},{"NUM_VIOLATED_ROWS":0,"PCT_VIOLATED_ROWS":0,"NUM_DENOMINATOR_ROWS":543034374,"EXECUTION_TIME":"4.479885 secs","QUERY_TEXT":"\r\n/*********\r\nIS_FOREIGN_KEY\r\nForeign key check\r\n\r\nParameters used in this template:\r\ncdmDatabaseSchema = cdm_ibm_mdcd_v993.dbo\r\nvocabDatabaseSchema = cdm_ibm_mdcd_v993.dbo\r\ncdmTableName = MEASUREMENT\r\ncdmFieldName = measurement_source_concept_id\r\nfkTableName = CONCEPT\r\nfkFieldName = CONCEPT_ID\r\n\r\n**********/\r\n\r\n\r\nSELECT num_violated_rows, CASE WHEN denominator.num_rows = 0 THEN 0 ELSE 1.0*num_violated_rows/denominator.num_rows END  AS pct_violated_rows, \r\n  denominator.num_rows as num_denominator_rows\r\nFROM\r\n(\r\n\tSELECT COUNT_BIG(violated_rows.violating_field) AS num_violated_rows\r\n\tFROM\r\n\t(\r\n\t\tSELECT 'MEASUREMENT.measurement_source_concept_id' AS violating_field, cdmTable.* \r\n\t\tFROM cdm_ibm_mdcd_v993.dbo.MEASUREMENT cdmTable\r\n\t\t\r\n\t\tLEFT JOIN cdm_ibm_mdcd_v993.dbo.CONCEPT fkTable\r\n\t\tON cdmTable.measurement_source_concept_id = fkTable.CONCEPT_ID\r\n\t\tWHERE fkTable.CONCEPT_ID IS NULL AND cdmTable.measurement_source_concept_id IS NOT NULL \r\n\t) violated_rows\r\n) violated_row_count,\r\n( \r\n\tSELECT COUNT_BIG(*) AS num_rows\r\n\tFROM cdm_ibm_mdcd_v993.dbo.MEASUREMENT cdmTable\r\n\t\r\n) denominator\r\n;","CHECK_NAME":"isForeignKey","CHECK_LEVEL":"FIELD","CHECK_DESCRIPTION":"The number and percent of records that have a value in the measurement_source_concept_id field in the MEASUREMENT table that does not exist in the CONCEPT table.","CDM_TABLE_NAME":"MEASUREMENT","CDM_FIELD_NAME":"measurement_source_concept_id","SQL_FILE":"is_foreign_key.sql","CATEGORY":"Conformance","SUBCATEGORY":"Relational","CONTEXT":"Verification","checkId":538,"FAILED":0,"THRESHOLD_VALUE":0,"_row":"6.61"},{"NUM_VIOLATED_ROWS":0,"PCT_VIOLATED_ROWS":0,"NUM_DENOMINATOR_ROWS":1957264378,"EXECUTION_TIME":"5.847841 secs","QUERY_TEXT":"\r\n/*********\r\nIS_FOREIGN_KEY\r\nForeign key check\r\n\r\nParameters used in this template:\r\ncdmDatabaseSchema = cdm_ibm_mdcd_v993.dbo\r\n\r\ncdmTableName = VISIT_DETAIL\r\ncdmFieldName = person_id\r\nfkTableName = PERSON\r\nfkFieldName = PERSON_ID\r\n\r\n**********/\r\n\r\n\r\nSELECT num_violated_rows, CASE WHEN denominator.num_rows = 0 THEN 0 ELSE 1.0*num_violated_rows/denominator.num_rows END  AS pct_violated_rows, \r\n  denominator.num_rows as num_denominator_rows\r\nFROM\r\n(\r\n\tSELECT COUNT_BIG(violated_rows.violating_field) AS num_violated_rows\r\n\tFROM\r\n\t(\r\n\t\tSELECT 'VISIT_DETAIL.person_id' AS violating_field, cdmTable.* \r\n\t\tFROM cdm_ibm_mdcd_v993.dbo.VISIT_DETAIL cdmTable\r\n\t\t\r\n\t\tLEFT JOIN cdm_ibm_mdcd_v993.dbo.PERSON fkTable\r\n\t\tON cdmTable.person_id = fkTable.PERSON_ID\r\n\t\tWHERE fkTable.PERSON_ID IS NULL AND cdmTable.person_id IS NOT NULL \r\n\t) violated_rows\r\n) violated_row_count,\r\n( \r\n\tSELECT COUNT_BIG(*) AS num_rows\r\n\tFROM cdm_ibm_mdcd_v993.dbo.VISIT_DETAIL cdmTable\r\n\t\r\n) denominator\r\n;","CHECK_NAME":"isForeignKey","CHECK_LEVEL":"FIELD","CHECK_DESCRIPTION":"The number and percent of records that have a value in the person_id field in the VISIT_DETAIL table that does not exist in the PERSON table.","CDM_TABLE_NAME":"VISIT_DETAIL","CDM_FIELD_NAME":"person_id","SQL_FILE":"is_foreign_key.sql","CATEGORY":"Conformance","SUBCATEGORY":"Relational","CONTEXT":"Verification","checkId":539,"FAILED":0,"THRESHOLD_VALUE":0,"_row":"6.62"},{"NUM_VIOLATED_ROWS":0,"PCT_VIOLATED_ROWS":0,"NUM_DENOMINATOR_ROWS":1957264378,"EXECUTION_TIME":"4.673866 secs","QUERY_TEXT":"\r\n/*********\r\nIS_FOREIGN_KEY\r\nForeign key check\r\n\r\nParameters used in this template:\r\ncdmDatabaseSchema = cdm_ibm_mdcd_v993.dbo\r\nvocabDatabaseSchema = cdm_ibm_mdcd_v993.dbo\r\ncdmTableName = VISIT_DETAIL\r\ncdmFieldName = visit_detail_concept_id\r\nfkTableName = CONCEPT\r\nfkFieldName = CONCEPT_ID\r\n\r\n**********/\r\n\r\n\r\nSELECT num_violated_rows, CASE WHEN denominator.num_rows = 0 THEN 0 ELSE 1.0*num_violated_rows/denominator.num_rows END  AS pct_violated_rows, \r\n  denominator.num_rows as num_denominator_rows\r\nFROM\r\n(\r\n\tSELECT COUNT_BIG(violated_rows.violating_field) AS num_violated_rows\r\n\tFROM\r\n\t(\r\n\t\tSELECT 'VISIT_DETAIL.visit_detail_concept_id' AS violating_field, cdmTable.* \r\n\t\tFROM cdm_ibm_mdcd_v993.dbo.VISIT_DETAIL cdmTable\r\n\t\t\r\n\t\tLEFT JOIN cdm_ibm_mdcd_v993.dbo.CONCEPT fkTable\r\n\t\tON cdmTable.visit_detail_concept_id = fkTable.CONCEPT_ID\r\n\t\tWHERE fkTable.CONCEPT_ID IS NULL AND cdmTable.visit_detail_concept_id IS NOT NULL \r\n\t) violated_rows\r\n) violated_row_count,\r\n( \r\n\tSELECT COUNT_BIG(*) AS num_rows\r\n\tFROM cdm_ibm_mdcd_v993.dbo.VISIT_DETAIL cdmTable\r\n\t\r\n) denominator\r\n;","CHECK_NAME":"isForeignKey","CHECK_LEVEL":"FIELD","CHECK_DESCRIPTION":"The number and percent of records that have a value in the visit_detail_concept_id field in the VISIT_DETAIL table that does not exist in the CONCEPT table.","CDM_TABLE_NAME":"VISIT_DETAIL","CDM_FIELD_NAME":"visit_detail_concept_id","SQL_FILE":"is_foreign_key.sql","CATEGORY":"Conformance","SUBCATEGORY":"Relational","CONTEXT":"Verification","checkId":540,"FAILED":0,"THRESHOLD_VALUE":0,"_row":"6.63"},{"NUM_VIOLATED_ROWS":0,"PCT_VIOLATED_ROWS":0,"NUM_DENOMINATOR_ROWS":1957264378,"EXECUTION_TIME":"3.230913 secs","QUERY_TEXT":"\r\n/*********\r\nIS_FOREIGN_KEY\r\nForeign key check\r\n\r\nParameters used in this template:\r\ncdmDatabaseSchema = cdm_ibm_mdcd_v993.dbo\r\nvocabDatabaseSchema = cdm_ibm_mdcd_v993.dbo\r\ncdmTableName = VISIT_DETAIL\r\ncdmFieldName = visit_detail_type_concept_id\r\nfkTableName = CONCEPT\r\nfkFieldName = CONCEPT_ID\r\n\r\n**********/\r\n\r\n\r\nSELECT num_violated_rows, CASE WHEN denominator.num_rows = 0 THEN 0 ELSE 1.0*num_violated_rows/denominator.num_rows END  AS pct_violated_rows, \r\n  denominator.num_rows as num_denominator_rows\r\nFROM\r\n(\r\n\tSELECT COUNT_BIG(violated_rows.violating_field) AS num_violated_rows\r\n\tFROM\r\n\t(\r\n\t\tSELECT 'VISIT_DETAIL.visit_detail_type_concept_id' AS violating_field, cdmTable.* \r\n\t\tFROM cdm_ibm_mdcd_v993.dbo.VISIT_DETAIL cdmTable\r\n\t\t\r\n\t\tLEFT JOIN cdm_ibm_mdcd_v993.dbo.CONCEPT fkTable\r\n\t\tON cdmTable.visit_detail_type_concept_id = fkTable.CONCEPT_ID\r\n\t\tWHERE fkTable.CONCEPT_ID IS NULL AND cdmTable.visit_detail_type_concept_id IS NOT NULL \r\n\t) violated_rows\r\n) violated_row_count,\r\n( \r\n\tSELECT COUNT_BIG(*) AS num_rows\r\n\tFROM cdm_ibm_mdcd_v993.dbo.VISIT_DETAIL cdmTable\r\n\t\r\n) denominator\r\n;","CHECK_NAME":"isForeignKey","CHECK_LEVEL":"FIELD","CHECK_DESCRIPTION":"The number and percent of records that have a value in the visit_detail_type_concept_id field in the VISIT_DETAIL table that does not exist in the CONCEPT table.","CDM_TABLE_NAME":"VISIT_DETAIL","CDM_FIELD_NAME":"visit_detail_type_concept_id","SQL_FILE":"is_foreign_key.sql","CATEGORY":"Conformance","SUBCATEGORY":"Relational","CONTEXT":"Verification","checkId":541,"FAILED":0,"THRESHOLD_VALUE":0,"_row":"6.64"},{"NUM_VIOLATED_ROWS":209,"PCT_VIOLATED_ROWS":1.0678e-007,"NUM_DENOMINATOR_ROWS":1957264378,"EXECUTION_TIME":"3.558898 secs","QUERY_TEXT":"\r\n/*********\r\nIS_FOREIGN_KEY\r\nForeign key check\r\n\r\nParameters used in this template:\r\ncdmDatabaseSchema = cdm_ibm_mdcd_v993.dbo\r\n\r\ncdmTableName = VISIT_DETAIL\r\ncdmFieldName = provider_id\r\nfkTableName = PROVIDER\r\nfkFieldName = PROVIDER_ID\r\n\r\n**********/\r\n\r\n\r\nSELECT num_violated_rows, CASE WHEN denominator.num_rows = 0 THEN 0 ELSE 1.0*num_violated_rows/denominator.num_rows END  AS pct_violated_rows, \r\n  denominator.num_rows as num_denominator_rows\r\nFROM\r\n(\r\n\tSELECT COUNT_BIG(violated_rows.violating_field) AS num_violated_rows\r\n\tFROM\r\n\t(\r\n\t\tSELECT 'VISIT_DETAIL.provider_id' AS violating_field, cdmTable.* \r\n\t\tFROM cdm_ibm_mdcd_v993.dbo.VISIT_DETAIL cdmTable\r\n\t\t\r\n\t\tLEFT JOIN cdm_ibm_mdcd_v993.dbo.PROVIDER fkTable\r\n\t\tON cdmTable.provider_id = fkTable.PROVIDER_ID\r\n\t\tWHERE fkTable.PROVIDER_ID IS NULL AND cdmTable.provider_id IS NOT NULL \r\n\t) violated_rows\r\n) violated_row_count,\r\n( \r\n\tSELECT COUNT_BIG(*) AS num_rows\r\n\tFROM cdm_ibm_mdcd_v993.dbo.VISIT_DETAIL cdmTable\r\n\t\r\n) denominator\r\n;","CHECK_NAME":"isForeignKey","CHECK_LEVEL":"FIELD","CHECK_DESCRIPTION":"The number and percent of records that have a value in the provider_id field in the VISIT_DETAIL table that does not exist in the PROVIDER table.","CDM_TABLE_NAME":"VISIT_DETAIL","CDM_FIELD_NAME":"provider_id","SQL_FILE":"is_foreign_key.sql","CATEGORY":"Conformance","SUBCATEGORY":"Relational","CONTEXT":"Verification","checkId":542,"FAILED":1,"THRESHOLD_VALUE":0,"_row":"6.65"},{"NUM_VIOLATED_ROWS":0,"PCT_VIOLATED_ROWS":0,"NUM_DENOMINATOR_ROWS":1957264378,"EXECUTION_TIME":"0.777973 secs","QUERY_TEXT":"\r\n/*********\r\nIS_FOREIGN_KEY\r\nForeign key check\r\n\r\nParameters used in this template:\r\ncdmDatabaseSchema = cdm_ibm_mdcd_v993.dbo\r\n\r\ncdmTableName = VISIT_DETAIL\r\ncdmFieldName = care_site_id\r\nfkTableName = CARE_SITE\r\nfkFieldName = CARE_SITE_ID\r\n\r\n**********/\r\n\r\n\r\nSELECT num_violated_rows, CASE WHEN denominator.num_rows = 0 THEN 0 ELSE 1.0*num_violated_rows/denominator.num_rows END  AS pct_violated_rows, \r\n  denominator.num_rows as num_denominator_rows\r\nFROM\r\n(\r\n\tSELECT COUNT_BIG(violated_rows.violating_field) AS num_violated_rows\r\n\tFROM\r\n\t(\r\n\t\tSELECT 'VISIT_DETAIL.care_site_id' AS violating_field, cdmTable.* \r\n\t\tFROM cdm_ibm_mdcd_v993.dbo.VISIT_DETAIL cdmTable\r\n\t\t\r\n\t\tLEFT JOIN cdm_ibm_mdcd_v993.dbo.CARE_SITE fkTable\r\n\t\tON cdmTable.care_site_id = fkTable.CARE_SITE_ID\r\n\t\tWHERE fkTable.CARE_SITE_ID IS NULL AND cdmTable.care_site_id IS NOT NULL \r\n\t) violated_rows\r\n) violated_row_count,\r\n( \r\n\tSELECT COUNT_BIG(*) AS num_rows\r\n\tFROM cdm_ibm_mdcd_v993.dbo.VISIT_DETAIL cdmTable\r\n\t\r\n) denominator\r\n;","CHECK_NAME":"isForeignKey","CHECK_LEVEL":"FIELD","CHECK_DESCRIPTION":"The number and percent of records that have a value in the care_site_id field in the VISIT_DETAIL table that does not exist in the CARE_SITE table.","CDM_TABLE_NAME":"VISIT_DETAIL","CDM_FIELD_NAME":"care_site_id","SQL_FILE":"is_foreign_key.sql","CATEGORY":"Conformance","SUBCATEGORY":"Relational","CONTEXT":"Verification","checkId":543,"FAILED":0,"THRESHOLD_VALUE":0,"_row":"6.66"},{"NUM_VIOLATED_ROWS":0,"PCT_VIOLATED_ROWS":0,"NUM_DENOMINATOR_ROWS":1957264378,"EXECUTION_TIME":"2.065945 secs","QUERY_TEXT":"\r\n/*********\r\nIS_FOREIGN_KEY\r\nForeign key check\r\n\r\nParameters used in this template:\r\ncdmDatabaseSchema = cdm_ibm_mdcd_v993.dbo\r\nvocabDatabaseSchema = cdm_ibm_mdcd_v993.dbo\r\ncdmTableName = VISIT_DETAIL\r\ncdmFieldName = visit_detail_source_concept_id\r\nfkTableName = CONCEPT\r\nfkFieldName = CONCEPT_ID\r\n\r\n**********/\r\n\r\n\r\nSELECT num_violated_rows, CASE WHEN denominator.num_rows = 0 THEN 0 ELSE 1.0*num_violated_rows/denominator.num_rows END  AS pct_violated_rows, \r\n  denominator.num_rows as num_denominator_rows\r\nFROM\r\n(\r\n\tSELECT COUNT_BIG(violated_rows.violating_field) AS num_violated_rows\r\n\tFROM\r\n\t(\r\n\t\tSELECT 'VISIT_DETAIL.visit_detail_source_concept_id' AS violating_field, cdmTable.* \r\n\t\tFROM cdm_ibm_mdcd_v993.dbo.VISIT_DETAIL cdmTable\r\n\t\t\r\n\t\tLEFT JOIN cdm_ibm_mdcd_v993.dbo.CONCEPT fkTable\r\n\t\tON cdmTable.visit_detail_source_concept_id = fkTable.CONCEPT_ID\r\n\t\tWHERE fkTable.CONCEPT_ID IS NULL AND cdmTable.visit_detail_source_concept_id IS NOT NULL \r\n\t) violated_rows\r\n) violated_row_count,\r\n( \r\n\tSELECT COUNT_BIG(*) AS num_rows\r\n\tFROM cdm_ibm_mdcd_v993.dbo.VISIT_DETAIL cdmTable\r\n\t\r\n) denominator\r\n;","CHECK_NAME":"isForeignKey","CHECK_LEVEL":"FIELD","CHECK_DESCRIPTION":"The number and percent of records that have a value in the visit_detail_source_concept_id field in the VISIT_DETAIL table that does not exist in the CONCEPT table.","CDM_TABLE_NAME":"VISIT_DETAIL","CDM_FIELD_NAME":"visit_detail_source_concept_id","SQL_FILE":"is_foreign_key.sql","CATEGORY":"Conformance","SUBCATEGORY":"Relational","CONTEXT":"Verification","checkId":544,"FAILED":0,"THRESHOLD_VALUE":0,"_row":"6.67"},{"NUM_VIOLATED_ROWS":0,"PCT_VIOLATED_ROWS":0,"NUM_DENOMINATOR_ROWS":1957264378,"EXECUTION_TIME":"1.756963 secs","QUERY_TEXT":"\r\n/*********\r\nIS_FOREIGN_KEY\r\nForeign key check\r\n\r\nParameters used in this template:\r\ncdmDatabaseSchema = cdm_ibm_mdcd_v993.dbo\r\nvocabDatabaseSchema = cdm_ibm_mdcd_v993.dbo\r\ncdmTableName = VISIT_DETAIL\r\ncdmFieldName = admitting_source_concept_id\r\nfkTableName = CONCEPT\r\nfkFieldName = CONCEPT_ID\r\n\r\n**********/\r\n\r\n\r\nSELECT num_violated_rows, CASE WHEN denominator.num_rows = 0 THEN 0 ELSE 1.0*num_violated_rows/denominator.num_rows END  AS pct_violated_rows, \r\n  denominator.num_rows as num_denominator_rows\r\nFROM\r\n(\r\n\tSELECT COUNT_BIG(violated_rows.violating_field) AS num_violated_rows\r\n\tFROM\r\n\t(\r\n\t\tSELECT 'VISIT_DETAIL.admitting_source_concept_id' AS violating_field, cdmTable.* \r\n\t\tFROM cdm_ibm_mdcd_v993.dbo.VISIT_DETAIL cdmTable\r\n\t\t\r\n\t\tLEFT JOIN cdm_ibm_mdcd_v993.dbo.CONCEPT fkTable\r\n\t\tON cdmTable.admitting_source_concept_id = fkTable.CONCEPT_ID\r\n\t\tWHERE fkTable.CONCEPT_ID IS NULL AND cdmTable.admitting_source_concept_id IS NOT NULL \r\n\t) violated_rows\r\n) violated_row_count,\r\n( \r\n\tSELECT COUNT_BIG(*) AS num_rows\r\n\tFROM cdm_ibm_mdcd_v993.dbo.VISIT_DETAIL cdmTable\r\n\t\r\n) denominator\r\n;","CHECK_NAME":"isForeignKey","CHECK_LEVEL":"FIELD","CHECK_DESCRIPTION":"The number and percent of records that have a value in the admitting_source_concept_id field in the VISIT_DETAIL table that does not exist in the CONCEPT table.","CDM_TABLE_NAME":"VISIT_DETAIL","CDM_FIELD_NAME":"admitting_source_concept_id","SQL_FILE":"is_foreign_key.sql","CATEGORY":"Conformance","SUBCATEGORY":"Relational","CONTEXT":"Verification","checkId":545,"FAILED":0,"THRESHOLD_VALUE":0,"_row":"6.68"},{"NUM_VIOLATED_ROWS":0,"PCT_VIOLATED_ROWS":0,"NUM_DENOMINATOR_ROWS":1957264378,"EXECUTION_TIME":"1.977945 secs","QUERY_TEXT":"\r\n/*********\r\nIS_FOREIGN_KEY\r\nForeign key check\r\n\r\nParameters used in this template:\r\ncdmDatabaseSchema = cdm_ibm_mdcd_v993.dbo\r\nvocabDatabaseSchema = cdm_ibm_mdcd_v993.dbo\r\ncdmTableName = VISIT_DETAIL\r\ncdmFieldName = discharge_to_concept_id\r\nfkTableName = CONCEPT\r\nfkFieldName = CONCEPT_ID\r\n\r\n**********/\r\n\r\n\r\nSELECT num_violated_rows, CASE WHEN denominator.num_rows = 0 THEN 0 ELSE 1.0*num_violated_rows/denominator.num_rows END  AS pct_violated_rows, \r\n  denominator.num_rows as num_denominator_rows\r\nFROM\r\n(\r\n\tSELECT COUNT_BIG(violated_rows.violating_field) AS num_violated_rows\r\n\tFROM\r\n\t(\r\n\t\tSELECT 'VISIT_DETAIL.discharge_to_concept_id' AS violating_field, cdmTable.* \r\n\t\tFROM cdm_ibm_mdcd_v993.dbo.VISIT_DETAIL cdmTable\r\n\t\t\r\n\t\tLEFT JOIN cdm_ibm_mdcd_v993.dbo.CONCEPT fkTable\r\n\t\tON cdmTable.discharge_to_concept_id = fkTable.CONCEPT_ID\r\n\t\tWHERE fkTable.CONCEPT_ID IS NULL AND cdmTable.discharge_to_concept_id IS NOT NULL \r\n\t) violated_rows\r\n) violated_row_count,\r\n( \r\n\tSELECT COUNT_BIG(*) AS num_rows\r\n\tFROM cdm_ibm_mdcd_v993.dbo.VISIT_DETAIL cdmTable\r\n\t\r\n) denominator\r\n;","CHECK_NAME":"isForeignKey","CHECK_LEVEL":"FIELD","CHECK_DESCRIPTION":"The number and percent of records that have a value in the discharge_to_concept_id field in the VISIT_DETAIL table that does not exist in the CONCEPT table.","CDM_TABLE_NAME":"VISIT_DETAIL","CDM_FIELD_NAME":"discharge_to_concept_id","SQL_FILE":"is_foreign_key.sql","CATEGORY":"Conformance","SUBCATEGORY":"Relational","CONTEXT":"Verification","checkId":546,"FAILED":0,"THRESHOLD_VALUE":0,"_row":"6.69"},{"NUM_VIOLATED_ROWS":0,"PCT_VIOLATED_ROWS":0,"NUM_DENOMINATOR_ROWS":1957264378,"EXECUTION_TIME":"1.989939 secs","QUERY_TEXT":"\r\n/*********\r\nIS_FOREIGN_KEY\r\nForeign key check\r\n\r\nParameters used in this template:\r\ncdmDatabaseSchema = cdm_ibm_mdcd_v993.dbo\r\n\r\ncdmTableName = VISIT_DETAIL\r\ncdmFieldName = preceding_visit_detail_id\r\nfkTableName = VISIT_DETAIL\r\nfkFieldName = VISIT_DETAIL_ID\r\n\r\n**********/\r\n\r\n\r\nSELECT num_violated_rows, CASE WHEN denominator.num_rows = 0 THEN 0 ELSE 1.0*num_violated_rows/denominator.num_rows END  AS pct_violated_rows, \r\n  denominator.num_rows as num_denominator_rows\r\nFROM\r\n(\r\n\tSELECT COUNT_BIG(violated_rows.violating_field) AS num_violated_rows\r\n\tFROM\r\n\t(\r\n\t\tSELECT 'VISIT_DETAIL.preceding_visit_detail_id' AS violating_field, cdmTable.* \r\n\t\tFROM cdm_ibm_mdcd_v993.dbo.VISIT_DETAIL cdmTable\r\n\t\t\r\n\t\tLEFT JOIN cdm_ibm_mdcd_v993.dbo.VISIT_DETAIL fkTable\r\n\t\tON cdmTable.preceding_visit_detail_id = fkTable.VISIT_DETAIL_ID\r\n\t\tWHERE fkTable.VISIT_DETAIL_ID IS NULL AND cdmTable.preceding_visit_detail_id IS NOT NULL \r\n\t) violated_rows\r\n) violated_row_count,\r\n( \r\n\tSELECT COUNT_BIG(*) AS num_rows\r\n\tFROM cdm_ibm_mdcd_v993.dbo.VISIT_DETAIL cdmTable\r\n\t\r\n) denominator\r\n;","CHECK_NAME":"isForeignKey","CHECK_LEVEL":"FIELD","CHECK_DESCRIPTION":"The number and percent of records that have a value in the preceding_visit_detail_id field in the VISIT_DETAIL table that does not exist in the VISIT_DETAIL table.","CDM_TABLE_NAME":"VISIT_DETAIL","CDM_FIELD_NAME":"preceding_visit_detail_id","SQL_FILE":"is_foreign_key.sql","CATEGORY":"Conformance","SUBCATEGORY":"Relational","CONTEXT":"Verification","checkId":547,"FAILED":0,"THRESHOLD_VALUE":0,"_row":"6.70"},{"NUM_VIOLATED_ROWS":0,"PCT_VIOLATED_ROWS":0,"NUM_DENOMINATOR_ROWS":1957264378,"EXECUTION_TIME":"2.355922 secs","QUERY_TEXT":"\r\n/*********\r\nIS_FOREIGN_KEY\r\nForeign key check\r\n\r\nParameters used in this template:\r\ncdmDatabaseSchema = cdm_ibm_mdcd_v993.dbo\r\n\r\ncdmTableName = VISIT_DETAIL\r\ncdmFieldName = visit_detail_parent_id\r\nfkTableName = VISIT_DETAIL\r\nfkFieldName = VISIT_DETAIL_ID\r\n\r\n**********/\r\n\r\n\r\nSELECT num_violated_rows, CASE WHEN denominator.num_rows = 0 THEN 0 ELSE 1.0*num_violated_rows/denominator.num_rows END  AS pct_violated_rows, \r\n  denominator.num_rows as num_denominator_rows\r\nFROM\r\n(\r\n\tSELECT COUNT_BIG(violated_rows.violating_field) AS num_violated_rows\r\n\tFROM\r\n\t(\r\n\t\tSELECT 'VISIT_DETAIL.visit_detail_parent_id' AS violating_field, cdmTable.* \r\n\t\tFROM cdm_ibm_mdcd_v993.dbo.VISIT_DETAIL cdmTable\r\n\t\t\r\n\t\tLEFT JOIN cdm_ibm_mdcd_v993.dbo.VISIT_DETAIL fkTable\r\n\t\tON cdmTable.visit_detail_parent_id = fkTable.VISIT_DETAIL_ID\r\n\t\tWHERE fkTable.VISIT_DETAIL_ID IS NULL AND cdmTable.visit_detail_parent_id IS NOT NULL \r\n\t) violated_rows\r\n) violated_row_count,\r\n( \r\n\tSELECT COUNT_BIG(*) AS num_rows\r\n\tFROM cdm_ibm_mdcd_v993.dbo.VISIT_DETAIL cdmTable\r\n\t\r\n) denominator\r\n;","CHECK_NAME":"isForeignKey","CHECK_LEVEL":"FIELD","CHECK_DESCRIPTION":"The number and percent of records that have a value in the visit_detail_parent_id field in the VISIT_DETAIL table that does not exist in the VISIT_DETAIL table.","CDM_TABLE_NAME":"VISIT_DETAIL","CDM_FIELD_NAME":"visit_detail_parent_id","SQL_FILE":"is_foreign_key.sql","CATEGORY":"Conformance","SUBCATEGORY":"Relational","CONTEXT":"Verification","checkId":548,"FAILED":0,"THRESHOLD_VALUE":0,"_row":"6.71"},{"NUM_VIOLATED_ROWS":0,"PCT_VIOLATED_ROWS":0,"NUM_DENOMINATOR_ROWS":1957264378,"EXECUTION_TIME":"246.249503 secs","QUERY_TEXT":"\r\n/*********\r\nIS_FOREIGN_KEY\r\nForeign key check\r\n\r\nParameters used in this template:\r\ncdmDatabaseSchema = cdm_ibm_mdcd_v993.dbo\r\n\r\ncdmTableName = VISIT_DETAIL\r\ncdmFieldName = visit_occurrence_id\r\nfkTableName = VISIT_OCCURRENCE\r\nfkFieldName = VISIT_OCCURRENCE_ID\r\n\r\n**********/\r\n\r\n\r\nSELECT num_violated_rows, CASE WHEN denominator.num_rows = 0 THEN 0 ELSE 1.0*num_violated_rows/denominator.num_rows END  AS pct_violated_rows, \r\n  denominator.num_rows as num_denominator_rows\r\nFROM\r\n(\r\n\tSELECT COUNT_BIG(violated_rows.violating_field) AS num_violated_rows\r\n\tFROM\r\n\t(\r\n\t\tSELECT 'VISIT_DETAIL.visit_occurrence_id' AS violating_field, cdmTable.* \r\n\t\tFROM cdm_ibm_mdcd_v993.dbo.VISIT_DETAIL cdmTable\r\n\t\t\r\n\t\tLEFT JOIN cdm_ibm_mdcd_v993.dbo.VISIT_OCCURRENCE fkTable\r\n\t\tON cdmTable.visit_occurrence_id = fkTable.VISIT_OCCURRENCE_ID\r\n\t\tWHERE fkTable.VISIT_OCCURRENCE_ID IS NULL AND cdmTable.visit_occurrence_id IS NOT NULL \r\n\t) violated_rows\r\n) violated_row_count,\r\n( \r\n\tSELECT COUNT_BIG(*) AS num_rows\r\n\tFROM cdm_ibm_mdcd_v993.dbo.VISIT_DETAIL cdmTable\r\n\t\r\n) denominator\r\n;","CHECK_NAME":"isForeignKey","CHECK_LEVEL":"FIELD","CHECK_DESCRIPTION":"The number and percent of records that have a value in the visit_occurrence_id field in the VISIT_DETAIL table that does not exist in the VISIT_OCCURRENCE table.","CDM_TABLE_NAME":"VISIT_DETAIL","CDM_FIELD_NAME":"visit_occurrence_id","SQL_FILE":"is_foreign_key.sql","CATEGORY":"Conformance","SUBCATEGORY":"Relational","CONTEXT":"Verification","checkId":549,"FAILED":0,"THRESHOLD_VALUE":0,"_row":"6.72"},{"NUM_VIOLATED_ROWS":0,"PCT_VIOLATED_ROWS":0,"NUM_DENOMINATOR_ROWS":2269399531,"EXECUTION_TIME":"3.831892 secs","QUERY_TEXT":"\r\n/*********\r\nIS_FOREIGN_KEY\r\nForeign key check\r\n\r\nParameters used in this template:\r\ncdmDatabaseSchema = cdm_ibm_mdcd_v993.dbo\r\n\r\ncdmTableName = OBSERVATION\r\ncdmFieldName = person_id\r\nfkTableName = PERSON\r\nfkFieldName = PERSON_ID\r\n\r\n**********/\r\n\r\n\r\nSELECT num_violated_rows, CASE WHEN denominator.num_rows = 0 THEN 0 ELSE 1.0*num_violated_rows/denominator.num_rows END  AS pct_violated_rows, \r\n  denominator.num_rows as num_denominator_rows\r\nFROM\r\n(\r\n\tSELECT COUNT_BIG(violated_rows.violating_field) AS num_violated_rows\r\n\tFROM\r\n\t(\r\n\t\tSELECT 'OBSERVATION.person_id' AS violating_field, cdmTable.* \r\n\t\tFROM cdm_ibm_mdcd_v993.dbo.OBSERVATION cdmTable\r\n\t\t\r\n\t\tLEFT JOIN cdm_ibm_mdcd_v993.dbo.PERSON fkTable\r\n\t\tON cdmTable.person_id = fkTable.PERSON_ID\r\n\t\tWHERE fkTable.PERSON_ID IS NULL AND cdmTable.person_id IS NOT NULL \r\n\t) violated_rows\r\n) violated_row_count,\r\n( \r\n\tSELECT COUNT_BIG(*) AS num_rows\r\n\tFROM cdm_ibm_mdcd_v993.dbo.OBSERVATION cdmTable\r\n\t\r\n) denominator\r\n;","CHECK_NAME":"isForeignKey","CHECK_LEVEL":"FIELD","CHECK_DESCRIPTION":"The number and percent of records that have a value in the person_id field in the OBSERVATION table that does not exist in the PERSON table.","CDM_TABLE_NAME":"OBSERVATION","CDM_FIELD_NAME":"person_id","SQL_FILE":"is_foreign_key.sql","CATEGORY":"Conformance","SUBCATEGORY":"Relational","CONTEXT":"Verification","checkId":550,"FAILED":0,"THRESHOLD_VALUE":0,"_row":"6.73"},{"NUM_VIOLATED_ROWS":0,"PCT_VIOLATED_ROWS":0,"NUM_DENOMINATOR_ROWS":2269399531,"EXECUTION_TIME":"2.454940 secs","QUERY_TEXT":"\r\n/*********\r\nIS_FOREIGN_KEY\r\nForeign key check\r\n\r\nParameters used in this template:\r\ncdmDatabaseSchema = cdm_ibm_mdcd_v993.dbo\r\nvocabDatabaseSchema = cdm_ibm_mdcd_v993.dbo\r\ncdmTableName = OBSERVATION\r\ncdmFieldName = observation_concept_id\r\nfkTableName = CONCEPT\r\nfkFieldName = CONCEPT_ID\r\n\r\n**********/\r\n\r\n\r\nSELECT num_violated_rows, CASE WHEN denominator.num_rows = 0 THEN 0 ELSE 1.0*num_violated_rows/denominator.num_rows END  AS pct_violated_rows, \r\n  denominator.num_rows as num_denominator_rows\r\nFROM\r\n(\r\n\tSELECT COUNT_BIG(violated_rows.violating_field) AS num_violated_rows\r\n\tFROM\r\n\t(\r\n\t\tSELECT 'OBSERVATION.observation_concept_id' AS violating_field, cdmTable.* \r\n\t\tFROM cdm_ibm_mdcd_v993.dbo.OBSERVATION cdmTable\r\n\t\t\r\n\t\tLEFT JOIN cdm_ibm_mdcd_v993.dbo.CONCEPT fkTable\r\n\t\tON cdmTable.observation_concept_id = fkTable.CONCEPT_ID\r\n\t\tWHERE fkTable.CONCEPT_ID IS NULL AND cdmTable.observation_concept_id IS NOT NULL \r\n\t) violated_rows\r\n) violated_row_count,\r\n( \r\n\tSELECT COUNT_BIG(*) AS num_rows\r\n\tFROM cdm_ibm_mdcd_v993.dbo.OBSERVATION cdmTable\r\n\t\r\n) denominator\r\n;","CHECK_NAME":"isForeignKey","CHECK_LEVEL":"FIELD","CHECK_DESCRIPTION":"The number and percent of records that have a value in the observation_concept_id field in the OBSERVATION table that does not exist in the CONCEPT table.","CDM_TABLE_NAME":"OBSERVATION","CDM_FIELD_NAME":"observation_concept_id","SQL_FILE":"is_foreign_key.sql","CATEGORY":"Conformance","SUBCATEGORY":"Relational","CONTEXT":"Verification","checkId":551,"FAILED":0,"THRESHOLD_VALUE":0,"_row":"6.74"},{"NUM_VIOLATED_ROWS":0,"PCT_VIOLATED_ROWS":0,"NUM_DENOMINATOR_ROWS":2269399531,"EXECUTION_TIME":"2.274924 secs","QUERY_TEXT":"\r\n/*********\r\nIS_FOREIGN_KEY\r\nForeign key check\r\n\r\nParameters used in this template:\r\ncdmDatabaseSchema = cdm_ibm_mdcd_v993.dbo\r\nvocabDatabaseSchema = cdm_ibm_mdcd_v993.dbo\r\ncdmTableName = OBSERVATION\r\ncdmFieldName = observation_type_concept_id\r\nfkTableName = CONCEPT\r\nfkFieldName = CONCEPT_ID\r\n\r\n**********/\r\n\r\n\r\nSELECT num_violated_rows, CASE WHEN denominator.num_rows = 0 THEN 0 ELSE 1.0*num_violated_rows/denominator.num_rows END  AS pct_violated_rows, \r\n  denominator.num_rows as num_denominator_rows\r\nFROM\r\n(\r\n\tSELECT COUNT_BIG(violated_rows.violating_field) AS num_violated_rows\r\n\tFROM\r\n\t(\r\n\t\tSELECT 'OBSERVATION.observation_type_concept_id' AS violating_field, cdmTable.* \r\n\t\tFROM cdm_ibm_mdcd_v993.dbo.OBSERVATION cdmTable\r\n\t\t\r\n\t\tLEFT JOIN cdm_ibm_mdcd_v993.dbo.CONCEPT fkTable\r\n\t\tON cdmTable.observation_type_concept_id = fkTable.CONCEPT_ID\r\n\t\tWHERE fkTable.CONCEPT_ID IS NULL AND cdmTable.observation_type_concept_id IS NOT NULL \r\n\t) violated_rows\r\n) violated_row_count,\r\n( \r\n\tSELECT COUNT_BIG(*) AS num_rows\r\n\tFROM cdm_ibm_mdcd_v993.dbo.OBSERVATION cdmTable\r\n\t\r\n) denominator\r\n;","CHECK_NAME":"isForeignKey","CHECK_LEVEL":"FIELD","CHECK_DESCRIPTION":"The number and percent of records that have a value in the observation_type_concept_id field in the OBSERVATION table that does not exist in the CONCEPT table.","CDM_TABLE_NAME":"OBSERVATION","CDM_FIELD_NAME":"observation_type_concept_id","SQL_FILE":"is_foreign_key.sql","CATEGORY":"Conformance","SUBCATEGORY":"Relational","CONTEXT":"Verification","checkId":552,"FAILED":0,"THRESHOLD_VALUE":0,"_row":"6.75"},{"NUM_VIOLATED_ROWS":0,"PCT_VIOLATED_ROWS":0,"NUM_DENOMINATOR_ROWS":2269399531,"EXECUTION_TIME":"1.810893 secs","QUERY_TEXT":"\r\n/*********\r\nIS_FOREIGN_KEY\r\nForeign key check\r\n\r\nParameters used in this template:\r\ncdmDatabaseSchema = cdm_ibm_mdcd_v993.dbo\r\nvocabDatabaseSchema = cdm_ibm_mdcd_v993.dbo\r\ncdmTableName = OBSERVATION\r\ncdmFieldName = value_as_concept_id\r\nfkTableName = CONCEPT\r\nfkFieldName = CONCEPT_ID\r\n\r\n**********/\r\n\r\n\r\nSELECT num_violated_rows, CASE WHEN denominator.num_rows = 0 THEN 0 ELSE 1.0*num_violated_rows/denominator.num_rows END  AS pct_violated_rows, \r\n  denominator.num_rows as num_denominator_rows\r\nFROM\r\n(\r\n\tSELECT COUNT_BIG(violated_rows.violating_field) AS num_violated_rows\r\n\tFROM\r\n\t(\r\n\t\tSELECT 'OBSERVATION.value_as_concept_id' AS violating_field, cdmTable.* \r\n\t\tFROM cdm_ibm_mdcd_v993.dbo.OBSERVATION cdmTable\r\n\t\t\r\n\t\tLEFT JOIN cdm_ibm_mdcd_v993.dbo.CONCEPT fkTable\r\n\t\tON cdmTable.value_as_concept_id = fkTable.CONCEPT_ID\r\n\t\tWHERE fkTable.CONCEPT_ID IS NULL AND cdmTable.value_as_concept_id IS NOT NULL \r\n\t) violated_rows\r\n) violated_row_count,\r\n( \r\n\tSELECT COUNT_BIG(*) AS num_rows\r\n\tFROM cdm_ibm_mdcd_v993.dbo.OBSERVATION cdmTable\r\n\t\r\n) denominator\r\n;","CHECK_NAME":"isForeignKey","CHECK_LEVEL":"FIELD","CHECK_DESCRIPTION":"The number and percent of records that have a value in the value_as_concept_id field in the OBSERVATION table that does not exist in the CONCEPT table.","CDM_TABLE_NAME":"OBSERVATION","CDM_FIELD_NAME":"value_as_concept_id","SQL_FILE":"is_foreign_key.sql","CATEGORY":"Conformance","SUBCATEGORY":"Relational","CONTEXT":"Verification","checkId":553,"FAILED":0,"THRESHOLD_VALUE":0,"_row":"6.76"},{"NUM_VIOLATED_ROWS":0,"PCT_VIOLATED_ROWS":0,"NUM_DENOMINATOR_ROWS":2269399531,"EXECUTION_TIME":"2.320936 secs","QUERY_TEXT":"\r\n/*********\r\nIS_FOREIGN_KEY\r\nForeign key check\r\n\r\nParameters used in this template:\r\ncdmDatabaseSchema = cdm_ibm_mdcd_v993.dbo\r\nvocabDatabaseSchema = cdm_ibm_mdcd_v993.dbo\r\ncdmTableName = OBSERVATION\r\ncdmFieldName = qualifier_concept_id\r\nfkTableName = CONCEPT\r\nfkFieldName = CONCEPT_ID\r\n\r\n**********/\r\n\r\n\r\nSELECT num_violated_rows, CASE WHEN denominator.num_rows = 0 THEN 0 ELSE 1.0*num_violated_rows/denominator.num_rows END  AS pct_violated_rows, \r\n  denominator.num_rows as num_denominator_rows\r\nFROM\r\n(\r\n\tSELECT COUNT_BIG(violated_rows.violating_field) AS num_violated_rows\r\n\tFROM\r\n\t(\r\n\t\tSELECT 'OBSERVATION.qualifier_concept_id' AS violating_field, cdmTable.* \r\n\t\tFROM cdm_ibm_mdcd_v993.dbo.OBSERVATION cdmTable\r\n\t\t\r\n\t\tLEFT JOIN cdm_ibm_mdcd_v993.dbo.CONCEPT fkTable\r\n\t\tON cdmTable.qualifier_concept_id = fkTable.CONCEPT_ID\r\n\t\tWHERE fkTable.CONCEPT_ID IS NULL AND cdmTable.qualifier_concept_id IS NOT NULL \r\n\t) violated_rows\r\n) violated_row_count,\r\n( \r\n\tSELECT COUNT_BIG(*) AS num_rows\r\n\tFROM cdm_ibm_mdcd_v993.dbo.OBSERVATION cdmTable\r\n\t\r\n) denominator\r\n;","CHECK_NAME":"isForeignKey","CHECK_LEVEL":"FIELD","CHECK_DESCRIPTION":"The number and percent of records that have a value in the qualifier_concept_id field in the OBSERVATION table that does not exist in the CONCEPT table.","CDM_TABLE_NAME":"OBSERVATION","CDM_FIELD_NAME":"qualifier_concept_id","SQL_FILE":"is_foreign_key.sql","CATEGORY":"Conformance","SUBCATEGORY":"Relational","CONTEXT":"Verification","checkId":554,"FAILED":0,"THRESHOLD_VALUE":0,"_row":"6.77"},{"NUM_VIOLATED_ROWS":0,"PCT_VIOLATED_ROWS":0,"NUM_DENOMINATOR_ROWS":2269399531,"EXECUTION_TIME":"2.216942 secs","QUERY_TEXT":"\r\n/*********\r\nIS_FOREIGN_KEY\r\nForeign key check\r\n\r\nParameters used in this template:\r\ncdmDatabaseSchema = cdm_ibm_mdcd_v993.dbo\r\nvocabDatabaseSchema = cdm_ibm_mdcd_v993.dbo\r\ncdmTableName = OBSERVATION\r\ncdmFieldName = unit_concept_id\r\nfkTableName = CONCEPT\r\nfkFieldName = CONCEPT_ID\r\n\r\n**********/\r\n\r\n\r\nSELECT num_violated_rows, CASE WHEN denominator.num_rows = 0 THEN 0 ELSE 1.0*num_violated_rows/denominator.num_rows END  AS pct_violated_rows, \r\n  denominator.num_rows as num_denominator_rows\r\nFROM\r\n(\r\n\tSELECT COUNT_BIG(violated_rows.violating_field) AS num_violated_rows\r\n\tFROM\r\n\t(\r\n\t\tSELECT 'OBSERVATION.unit_concept_id' AS violating_field, cdmTable.* \r\n\t\tFROM cdm_ibm_mdcd_v993.dbo.OBSERVATION cdmTable\r\n\t\t\r\n\t\tLEFT JOIN cdm_ibm_mdcd_v993.dbo.CONCEPT fkTable\r\n\t\tON cdmTable.unit_concept_id = fkTable.CONCEPT_ID\r\n\t\tWHERE fkTable.CONCEPT_ID IS NULL AND cdmTable.unit_concept_id IS NOT NULL \r\n\t) violated_rows\r\n) violated_row_count,\r\n( \r\n\tSELECT COUNT_BIG(*) AS num_rows\r\n\tFROM cdm_ibm_mdcd_v993.dbo.OBSERVATION cdmTable\r\n\t\r\n) denominator\r\n;","CHECK_NAME":"isForeignKey","CHECK_LEVEL":"FIELD","CHECK_DESCRIPTION":"The number and percent of records that have a value in the unit_concept_id field in the OBSERVATION table that does not exist in the CONCEPT table.","CDM_TABLE_NAME":"OBSERVATION","CDM_FIELD_NAME":"unit_concept_id","SQL_FILE":"is_foreign_key.sql","CATEGORY":"Conformance","SUBCATEGORY":"Relational","CONTEXT":"Verification","checkId":555,"FAILED":0,"THRESHOLD_VALUE":0,"_row":"6.78"},{"NUM_VIOLATED_ROWS":13,"PCT_VIOLATED_ROWS":5.7284e-009,"NUM_DENOMINATOR_ROWS":2269399531,"EXECUTION_TIME":"2.086944 secs","QUERY_TEXT":"\r\n/*********\r\nIS_FOREIGN_KEY\r\nForeign key check\r\n\r\nParameters used in this template:\r\ncdmDatabaseSchema = cdm_ibm_mdcd_v993.dbo\r\n\r\ncdmTableName = OBSERVATION\r\ncdmFieldName = provider_id\r\nfkTableName = PROVIDER\r\nfkFieldName = PROVIDER_ID\r\n\r\n**********/\r\n\r\n\r\nSELECT num_violated_rows, CASE WHEN denominator.num_rows = 0 THEN 0 ELSE 1.0*num_violated_rows/denominator.num_rows END  AS pct_violated_rows, \r\n  denominator.num_rows as num_denominator_rows\r\nFROM\r\n(\r\n\tSELECT COUNT_BIG(violated_rows.violating_field) AS num_violated_rows\r\n\tFROM\r\n\t(\r\n\t\tSELECT 'OBSERVATION.provider_id' AS violating_field, cdmTable.* \r\n\t\tFROM cdm_ibm_mdcd_v993.dbo.OBSERVATION cdmTable\r\n\t\t\r\n\t\tLEFT JOIN cdm_ibm_mdcd_v993.dbo.PROVIDER fkTable\r\n\t\tON cdmTable.provider_id = fkTable.PROVIDER_ID\r\n\t\tWHERE fkTable.PROVIDER_ID IS NULL AND cdmTable.provider_id IS NOT NULL \r\n\t) violated_rows\r\n) violated_row_count,\r\n( \r\n\tSELECT COUNT_BIG(*) AS num_rows\r\n\tFROM cdm_ibm_mdcd_v993.dbo.OBSERVATION cdmTable\r\n\t\r\n) denominator\r\n;","CHECK_NAME":"isForeignKey","CHECK_LEVEL":"FIELD","CHECK_DESCRIPTION":"The number and percent of records that have a value in the provider_id field in the OBSERVATION table that does not exist in the PROVIDER table.","CDM_TABLE_NAME":"OBSERVATION","CDM_FIELD_NAME":"provider_id","SQL_FILE":"is_foreign_key.sql","CATEGORY":"Conformance","SUBCATEGORY":"Relational","CONTEXT":"Verification","checkId":556,"FAILED":1,"THRESHOLD_VALUE":0,"_row":"6.79"},{"NUM_VIOLATED_ROWS":0,"PCT_VIOLATED_ROWS":0,"NUM_DENOMINATOR_ROWS":2269399531,"EXECUTION_TIME":"196.855803 secs","QUERY_TEXT":"\r\n/*********\r\nIS_FOREIGN_KEY\r\nForeign key check\r\n\r\nParameters used in this template:\r\ncdmDatabaseSchema = cdm_ibm_mdcd_v993.dbo\r\n\r\ncdmTableName = OBSERVATION\r\ncdmFieldName = visit_occurrence_id\r\nfkTableName = VISIT_OCCURRENCE\r\nfkFieldName = VISIT_OCCURRENCE_ID\r\n\r\n**********/\r\n\r\n\r\nSELECT num_violated_rows, CASE WHEN denominator.num_rows = 0 THEN 0 ELSE 1.0*num_violated_rows/denominator.num_rows END  AS pct_violated_rows, \r\n  denominator.num_rows as num_denominator_rows\r\nFROM\r\n(\r\n\tSELECT COUNT_BIG(violated_rows.violating_field) AS num_violated_rows\r\n\tFROM\r\n\t(\r\n\t\tSELECT 'OBSERVATION.visit_occurrence_id' AS violating_field, cdmTable.* \r\n\t\tFROM cdm_ibm_mdcd_v993.dbo.OBSERVATION cdmTable\r\n\t\t\r\n\t\tLEFT JOIN cdm_ibm_mdcd_v993.dbo.VISIT_OCCURRENCE fkTable\r\n\t\tON cdmTable.visit_occurrence_id = fkTable.VISIT_OCCURRENCE_ID\r\n\t\tWHERE fkTable.VISIT_OCCURRENCE_ID IS NULL AND cdmTable.visit_occurrence_id IS NOT NULL \r\n\t) violated_rows\r\n) violated_row_count,\r\n( \r\n\tSELECT COUNT_BIG(*) AS num_rows\r\n\tFROM cdm_ibm_mdcd_v993.dbo.OBSERVATION cdmTable\r\n\t\r\n) denominator\r\n;","CHECK_NAME":"isForeignKey","CHECK_LEVEL":"FIELD","CHECK_DESCRIPTION":"The number and percent of records that have a value in the visit_occurrence_id field in the OBSERVATION table that does not exist in the VISIT_OCCURRENCE table.","CDM_TABLE_NAME":"OBSERVATION","CDM_FIELD_NAME":"visit_occurrence_id","SQL_FILE":"is_foreign_key.sql","CATEGORY":"Conformance","SUBCATEGORY":"Relational","CONTEXT":"Verification","checkId":557,"FAILED":0,"THRESHOLD_VALUE":0,"_row":"6.80"},{"NUM_VIOLATED_ROWS":0,"PCT_VIOLATED_ROWS":0,"NUM_DENOMINATOR_ROWS":2269399531,"EXECUTION_TIME":"184.971123 secs","QUERY_TEXT":"\r\n/*********\r\nIS_FOREIGN_KEY\r\nForeign key check\r\n\r\nParameters used in this template:\r\ncdmDatabaseSchema = cdm_ibm_mdcd_v993.dbo\r\n\r\ncdmTableName = OBSERVATION\r\ncdmFieldName = visit_detail_id\r\nfkTableName = VISIT_DETAIL\r\nfkFieldName = VISIT_DETAIL_ID\r\n\r\n**********/\r\n\r\n\r\nSELECT num_violated_rows, CASE WHEN denominator.num_rows = 0 THEN 0 ELSE 1.0*num_violated_rows/denominator.num_rows END  AS pct_violated_rows, \r\n  denominator.num_rows as num_denominator_rows\r\nFROM\r\n(\r\n\tSELECT COUNT_BIG(violated_rows.violating_field) AS num_violated_rows\r\n\tFROM\r\n\t(\r\n\t\tSELECT 'OBSERVATION.visit_detail_id' AS violating_field, cdmTable.* \r\n\t\tFROM cdm_ibm_mdcd_v993.dbo.OBSERVATION cdmTable\r\n\t\t\r\n\t\tLEFT JOIN cdm_ibm_mdcd_v993.dbo.VISIT_DETAIL fkTable\r\n\t\tON cdmTable.visit_detail_id = fkTable.VISIT_DETAIL_ID\r\n\t\tWHERE fkTable.VISIT_DETAIL_ID IS NULL AND cdmTable.visit_detail_id IS NOT NULL \r\n\t) violated_rows\r\n) violated_row_count,\r\n( \r\n\tSELECT COUNT_BIG(*) AS num_rows\r\n\tFROM cdm_ibm_mdcd_v993.dbo.OBSERVATION cdmTable\r\n\t\r\n) denominator\r\n;","CHECK_NAME":"isForeignKey","CHECK_LEVEL":"FIELD","CHECK_DESCRIPTION":"The number and percent of records that have a value in the visit_detail_id field in the OBSERVATION table that does not exist in the VISIT_DETAIL table.","CDM_TABLE_NAME":"OBSERVATION","CDM_FIELD_NAME":"visit_detail_id","SQL_FILE":"is_foreign_key.sql","CATEGORY":"Conformance","SUBCATEGORY":"Relational","CONTEXT":"Verification","checkId":558,"FAILED":0,"THRESHOLD_VALUE":0,"_row":"6.81"},{"NUM_VIOLATED_ROWS":0,"PCT_VIOLATED_ROWS":0,"NUM_DENOMINATOR_ROWS":2269399531,"EXECUTION_TIME":"3.185914 secs","QUERY_TEXT":"\r\n/*********\r\nIS_FOREIGN_KEY\r\nForeign key check\r\n\r\nParameters used in this template:\r\ncdmDatabaseSchema = cdm_ibm_mdcd_v993.dbo\r\nvocabDatabaseSchema = cdm_ibm_mdcd_v993.dbo\r\ncdmTableName = OBSERVATION\r\ncdmFieldName = observation_source_concept_id\r\nfkTableName = CONCEPT\r\nfkFieldName = CONCEPT_ID\r\n\r\n**********/\r\n\r\n\r\nSELECT num_violated_rows, CASE WHEN denominator.num_rows = 0 THEN 0 ELSE 1.0*num_violated_rows/denominator.num_rows END  AS pct_violated_rows, \r\n  denominator.num_rows as num_denominator_rows\r\nFROM\r\n(\r\n\tSELECT COUNT_BIG(violated_rows.violating_field) AS num_violated_rows\r\n\tFROM\r\n\t(\r\n\t\tSELECT 'OBSERVATION.observation_source_concept_id' AS violating_field, cdmTable.* \r\n\t\tFROM cdm_ibm_mdcd_v993.dbo.OBSERVATION cdmTable\r\n\t\t\r\n\t\tLEFT JOIN cdm_ibm_mdcd_v993.dbo.CONCEPT fkTable\r\n\t\tON cdmTable.observation_source_concept_id = fkTable.CONCEPT_ID\r\n\t\tWHERE fkTable.CONCEPT_ID IS NULL AND cdmTable.observation_source_concept_id IS NOT NULL \r\n\t) violated_rows\r\n) violated_row_count,\r\n( \r\n\tSELECT COUNT_BIG(*) AS num_rows\r\n\tFROM cdm_ibm_mdcd_v993.dbo.OBSERVATION cdmTable\r\n\t\r\n) denominator\r\n;","CHECK_NAME":"isForeignKey","CHECK_LEVEL":"FIELD","CHECK_DESCRIPTION":"The number and percent of records that have a value in the observation_source_concept_id field in the OBSERVATION table that does not exist in the CONCEPT table.","CDM_TABLE_NAME":"OBSERVATION","CDM_FIELD_NAME":"observation_source_concept_id","SQL_FILE":"is_foreign_key.sql","CATEGORY":"Conformance","SUBCATEGORY":"Relational","CONTEXT":"Verification","checkId":559,"FAILED":0,"THRESHOLD_VALUE":0,"_row":"6.82"},{"NUM_VIOLATED_ROWS":0,"PCT_VIOLATED_ROWS":0,"NUM_DENOMINATOR_ROWS":1,"EXECUTION_TIME":"0.141992 secs","QUERY_TEXT":"\r\n/*********\r\nIS_FOREIGN_KEY\r\nForeign key check\r\n\r\nParameters used in this template:\r\ncdmDatabaseSchema = cdm_ibm_mdcd_v993.dbo\r\nvocabDatabaseSchema = cdm_ibm_mdcd_v993.dbo\r\ncdmTableName = FACT_RELATIONSHIP\r\ncdmFieldName = domain_concept_id_1\r\nfkTableName = CONCEPT\r\nfkFieldName = CONCEPT_ID\r\n\r\n**********/\r\n\r\n\r\nSELECT num_violated_rows, CASE WHEN denominator.num_rows = 0 THEN 0 ELSE 1.0*num_violated_rows/denominator.num_rows END  AS pct_violated_rows, \r\n  denominator.num_rows as num_denominator_rows\r\nFROM\r\n(\r\n\tSELECT COUNT_BIG(violated_rows.violating_field) AS num_violated_rows\r\n\tFROM\r\n\t(\r\n\t\tSELECT 'FACT_RELATIONSHIP.domain_concept_id_1' AS violating_field, cdmTable.* \r\n\t\tFROM cdm_ibm_mdcd_v993.dbo.FACT_RELATIONSHIP cdmTable\r\n\t\t\r\n\t\tLEFT JOIN cdm_ibm_mdcd_v993.dbo.CONCEPT fkTable\r\n\t\tON cdmTable.domain_concept_id_1 = fkTable.CONCEPT_ID\r\n\t\tWHERE fkTable.CONCEPT_ID IS NULL AND cdmTable.domain_concept_id_1 IS NOT NULL \r\n\t) violated_rows\r\n) violated_row_count,\r\n( \r\n\tSELECT COUNT_BIG(*) AS num_rows\r\n\tFROM cdm_ibm_mdcd_v993.dbo.FACT_RELATIONSHIP cdmTable\r\n\t\r\n) denominator\r\n;","CHECK_NAME":"isForeignKey","CHECK_LEVEL":"FIELD","CHECK_DESCRIPTION":"The number and percent of records that have a value in the domain_concept_id_1 field in the FACT_RELATIONSHIP table that does not exist in the CONCEPT table.","CDM_TABLE_NAME":"FACT_RELATIONSHIP","CDM_FIELD_NAME":"domain_concept_id_1","SQL_FILE":"is_foreign_key.sql","CATEGORY":"Conformance","SUBCATEGORY":"Relational","CONTEXT":"Verification","checkId":560,"FAILED":0,"THRESHOLD_VALUE":0,"_row":"6.83"},{"NUM_VIOLATED_ROWS":0,"PCT_VIOLATED_ROWS":0,"NUM_DENOMINATOR_ROWS":1,"EXECUTION_TIME":"0.137982 secs","QUERY_TEXT":"\r\n/*********\r\nIS_FOREIGN_KEY\r\nForeign key check\r\n\r\nParameters used in this template:\r\ncdmDatabaseSchema = cdm_ibm_mdcd_v993.dbo\r\nvocabDatabaseSchema = cdm_ibm_mdcd_v993.dbo\r\ncdmTableName = FACT_RELATIONSHIP\r\ncdmFieldName = domain_concept_id_2\r\nfkTableName = CONCEPT\r\nfkFieldName = CONCEPT_ID\r\n\r\n**********/\r\n\r\n\r\nSELECT num_violated_rows, CASE WHEN denominator.num_rows = 0 THEN 0 ELSE 1.0*num_violated_rows/denominator.num_rows END  AS pct_violated_rows, \r\n  denominator.num_rows as num_denominator_rows\r\nFROM\r\n(\r\n\tSELECT COUNT_BIG(violated_rows.violating_field) AS num_violated_rows\r\n\tFROM\r\n\t(\r\n\t\tSELECT 'FACT_RELATIONSHIP.domain_concept_id_2' AS violating_field, cdmTable.* \r\n\t\tFROM cdm_ibm_mdcd_v993.dbo.FACT_RELATIONSHIP cdmTable\r\n\t\t\r\n\t\tLEFT JOIN cdm_ibm_mdcd_v993.dbo.CONCEPT fkTable\r\n\t\tON cdmTable.domain_concept_id_2 = fkTable.CONCEPT_ID\r\n\t\tWHERE fkTable.CONCEPT_ID IS NULL AND cdmTable.domain_concept_id_2 IS NOT NULL \r\n\t) violated_rows\r\n) violated_row_count,\r\n( \r\n\tSELECT COUNT_BIG(*) AS num_rows\r\n\tFROM cdm_ibm_mdcd_v993.dbo.FACT_RELATIONSHIP cdmTable\r\n\t\r\n) denominator\r\n;","CHECK_NAME":"isForeignKey","CHECK_LEVEL":"FIELD","CHECK_DESCRIPTION":"The number and percent of records that have a value in the domain_concept_id_2 field in the FACT_RELATIONSHIP table that does not exist in the CONCEPT table.","CDM_TABLE_NAME":"FACT_RELATIONSHIP","CDM_FIELD_NAME":"domain_concept_id_2","SQL_FILE":"is_foreign_key.sql","CATEGORY":"Conformance","SUBCATEGORY":"Relational","CONTEXT":"Verification","checkId":561,"FAILED":0,"THRESHOLD_VALUE":0,"_row":"6.84"},{"NUM_VIOLATED_ROWS":0,"PCT_VIOLATED_ROWS":0,"NUM_DENOMINATOR_ROWS":1,"EXECUTION_TIME":"0.132990 secs","QUERY_TEXT":"\r\n/*********\r\nIS_FOREIGN_KEY\r\nForeign key check\r\n\r\nParameters used in this template:\r\ncdmDatabaseSchema = cdm_ibm_mdcd_v993.dbo\r\nvocabDatabaseSchema = cdm_ibm_mdcd_v993.dbo\r\ncdmTableName = FACT_RELATIONSHIP\r\ncdmFieldName = relationship_concept_id\r\nfkTableName = CONCEPT\r\nfkFieldName = CONCEPT_ID\r\n\r\n**********/\r\n\r\n\r\nSELECT num_violated_rows, CASE WHEN denominator.num_rows = 0 THEN 0 ELSE 1.0*num_violated_rows/denominator.num_rows END  AS pct_violated_rows, \r\n  denominator.num_rows as num_denominator_rows\r\nFROM\r\n(\r\n\tSELECT COUNT_BIG(violated_rows.violating_field) AS num_violated_rows\r\n\tFROM\r\n\t(\r\n\t\tSELECT 'FACT_RELATIONSHIP.relationship_concept_id' AS violating_field, cdmTable.* \r\n\t\tFROM cdm_ibm_mdcd_v993.dbo.FACT_RELATIONSHIP cdmTable\r\n\t\t\r\n\t\tLEFT JOIN cdm_ibm_mdcd_v993.dbo.CONCEPT fkTable\r\n\t\tON cdmTable.relationship_concept_id = fkTable.CONCEPT_ID\r\n\t\tWHERE fkTable.CONCEPT_ID IS NULL AND cdmTable.relationship_concept_id IS NOT NULL \r\n\t) violated_rows\r\n) violated_row_count,\r\n( \r\n\tSELECT COUNT_BIG(*) AS num_rows\r\n\tFROM cdm_ibm_mdcd_v993.dbo.FACT_RELATIONSHIP cdmTable\r\n\t\r\n) denominator\r\n;","CHECK_NAME":"isForeignKey","CHECK_LEVEL":"FIELD","CHECK_DESCRIPTION":"The number and percent of records that have a value in the relationship_concept_id field in the FACT_RELATIONSHIP table that does not exist in the CONCEPT table.","CDM_TABLE_NAME":"FACT_RELATIONSHIP","CDM_FIELD_NAME":"relationship_concept_id","SQL_FILE":"is_foreign_key.sql","CATEGORY":"Conformance","SUBCATEGORY":"Relational","CONTEXT":"Verification","checkId":562,"FAILED":0,"THRESHOLD_VALUE":0,"_row":"6.85"},{"NUM_VIOLATED_ROWS":0,"PCT_VIOLATED_ROWS":0,"NUM_DENOMINATOR_ROWS":1,"EXECUTION_TIME":"0.112995 secs","QUERY_TEXT":"\r\n/*********\r\nIS_FOREIGN_KEY\r\nForeign key check\r\n\r\nParameters used in this template:\r\ncdmDatabaseSchema = cdm_ibm_mdcd_v993.dbo\r\nvocabDatabaseSchema = cdm_ibm_mdcd_v993.dbo\r\ncdmTableName = CARE_SITE\r\ncdmFieldName = place_of_service_concept_id\r\nfkTableName = CONCEPT\r\nfkFieldName = CONCEPT_ID\r\n\r\n**********/\r\n\r\n\r\nSELECT num_violated_rows, CASE WHEN denominator.num_rows = 0 THEN 0 ELSE 1.0*num_violated_rows/denominator.num_rows END  AS pct_violated_rows, \r\n  denominator.num_rows as num_denominator_rows\r\nFROM\r\n(\r\n\tSELECT COUNT_BIG(violated_rows.violating_field) AS num_violated_rows\r\n\tFROM\r\n\t(\r\n\t\tSELECT 'CARE_SITE.place_of_service_concept_id' AS violating_field, cdmTable.* \r\n\t\tFROM cdm_ibm_mdcd_v993.dbo.CARE_SITE cdmTable\r\n\t\t\r\n\t\tLEFT JOIN cdm_ibm_mdcd_v993.dbo.CONCEPT fkTable\r\n\t\tON cdmTable.place_of_service_concept_id = fkTable.CONCEPT_ID\r\n\t\tWHERE fkTable.CONCEPT_ID IS NULL AND cdmTable.place_of_service_concept_id IS NOT NULL \r\n\t) violated_rows\r\n) violated_row_count,\r\n( \r\n\tSELECT COUNT_BIG(*) AS num_rows\r\n\tFROM cdm_ibm_mdcd_v993.dbo.CARE_SITE cdmTable\r\n\t\r\n) denominator\r\n;","CHECK_NAME":"isForeignKey","CHECK_LEVEL":"FIELD","CHECK_DESCRIPTION":"The number and percent of records that have a value in the place_of_service_concept_id field in the CARE_SITE table that does not exist in the CONCEPT table.","CDM_TABLE_NAME":"CARE_SITE","CDM_FIELD_NAME":"place_of_service_concept_id","SQL_FILE":"is_foreign_key.sql","CATEGORY":"Conformance","SUBCATEGORY":"Relational","CONTEXT":"Verification","checkId":563,"FAILED":0,"THRESHOLD_VALUE":0,"_row":"6.86"},{"NUM_VIOLATED_ROWS":0,"PCT_VIOLATED_ROWS":0,"NUM_DENOMINATOR_ROWS":1,"EXECUTION_TIME":"0.112997 secs","QUERY_TEXT":"\r\n/*********\r\nIS_FOREIGN_KEY\r\nForeign key check\r\n\r\nParameters used in this template:\r\ncdmDatabaseSchema = cdm_ibm_mdcd_v993.dbo\r\n\r\ncdmTableName = CARE_SITE\r\ncdmFieldName = location_id\r\nfkTableName = LOCATION\r\nfkFieldName = LOCATION_ID\r\n\r\n**********/\r\n\r\n\r\nSELECT num_violated_rows, CASE WHEN denominator.num_rows = 0 THEN 0 ELSE 1.0*num_violated_rows/denominator.num_rows END  AS pct_violated_rows, \r\n  denominator.num_rows as num_denominator_rows\r\nFROM\r\n(\r\n\tSELECT COUNT_BIG(violated_rows.violating_field) AS num_violated_rows\r\n\tFROM\r\n\t(\r\n\t\tSELECT 'CARE_SITE.location_id' AS violating_field, cdmTable.* \r\n\t\tFROM cdm_ibm_mdcd_v993.dbo.CARE_SITE cdmTable\r\n\t\t\r\n\t\tLEFT JOIN cdm_ibm_mdcd_v993.dbo.LOCATION fkTable\r\n\t\tON cdmTable.location_id = fkTable.LOCATION_ID\r\n\t\tWHERE fkTable.LOCATION_ID IS NULL AND cdmTable.location_id IS NOT NULL \r\n\t) violated_rows\r\n) violated_row_count,\r\n( \r\n\tSELECT COUNT_BIG(*) AS num_rows\r\n\tFROM cdm_ibm_mdcd_v993.dbo.CARE_SITE cdmTable\r\n\t\r\n) denominator\r\n;","CHECK_NAME":"isForeignKey","CHECK_LEVEL":"FIELD","CHECK_DESCRIPTION":"The number and percent of records that have a value in the location_id field in the CARE_SITE table that does not exist in the LOCATION table.","CDM_TABLE_NAME":"CARE_SITE","CDM_FIELD_NAME":"location_id","SQL_FILE":"is_foreign_key.sql","CATEGORY":"Conformance","SUBCATEGORY":"Relational","CONTEXT":"Verification","checkId":564,"FAILED":0,"THRESHOLD_VALUE":0,"_row":"6.87"},{"NUM_VIOLATED_ROWS":0,"PCT_VIOLATED_ROWS":0,"NUM_DENOMINATOR_ROWS":1312287,"EXECUTION_TIME":"0.347989 secs","QUERY_TEXT":"\r\n/*********\r\nIS_FOREIGN_KEY\r\nForeign key check\r\n\r\nParameters used in this template:\r\ncdmDatabaseSchema = cdm_ibm_mdcd_v993.dbo\r\nvocabDatabaseSchema = cdm_ibm_mdcd_v993.dbo\r\ncdmTableName = PROVIDER\r\ncdmFieldName = specialty_concept_id\r\nfkTableName = CONCEPT\r\nfkFieldName = CONCEPT_ID\r\n\r\n**********/\r\n\r\n\r\nSELECT num_violated_rows, CASE WHEN denominator.num_rows = 0 THEN 0 ELSE 1.0*num_violated_rows/denominator.num_rows END  AS pct_violated_rows, \r\n  denominator.num_rows as num_denominator_rows\r\nFROM\r\n(\r\n\tSELECT COUNT_BIG(violated_rows.violating_field) AS num_violated_rows\r\n\tFROM\r\n\t(\r\n\t\tSELECT 'PROVIDER.specialty_concept_id' AS violating_field, cdmTable.* \r\n\t\tFROM cdm_ibm_mdcd_v993.dbo.PROVIDER cdmTable\r\n\t\t\r\n\t\tLEFT JOIN cdm_ibm_mdcd_v993.dbo.CONCEPT fkTable\r\n\t\tON cdmTable.specialty_concept_id = fkTable.CONCEPT_ID\r\n\t\tWHERE fkTable.CONCEPT_ID IS NULL AND cdmTable.specialty_concept_id IS NOT NULL \r\n\t) violated_rows\r\n) violated_row_count,\r\n( \r\n\tSELECT COUNT_BIG(*) AS num_rows\r\n\tFROM cdm_ibm_mdcd_v993.dbo.PROVIDER cdmTable\r\n\t\r\n) denominator\r\n;","CHECK_NAME":"isForeignKey","CHECK_LEVEL":"FIELD","CHECK_DESCRIPTION":"The number and percent of records that have a value in the specialty_concept_id field in the PROVIDER table that does not exist in the CONCEPT table.","CDM_TABLE_NAME":"PROVIDER","CDM_FIELD_NAME":"specialty_concept_id","SQL_FILE":"is_foreign_key.sql","CATEGORY":"Conformance","SUBCATEGORY":"Relational","CONTEXT":"Verification","checkId":565,"FAILED":0,"THRESHOLD_VALUE":0,"_row":"6.88"},{"NUM_VIOLATED_ROWS":0,"PCT_VIOLATED_ROWS":0,"NUM_DENOMINATOR_ROWS":1312287,"EXECUTION_TIME":"0.156982 secs","QUERY_TEXT":"\r\n/*********\r\nIS_FOREIGN_KEY\r\nForeign key check\r\n\r\nParameters used in this template:\r\ncdmDatabaseSchema = cdm_ibm_mdcd_v993.dbo\r\n\r\ncdmTableName = PROVIDER\r\ncdmFieldName = care_site_id\r\nfkTableName = CARE_SITE\r\nfkFieldName = CARE_SITE_ID\r\n\r\n**********/\r\n\r\n\r\nSELECT num_violated_rows, CASE WHEN denominator.num_rows = 0 THEN 0 ELSE 1.0*num_violated_rows/denominator.num_rows END  AS pct_violated_rows, \r\n  denominator.num_rows as num_denominator_rows\r\nFROM\r\n(\r\n\tSELECT COUNT_BIG(violated_rows.violating_field) AS num_violated_rows\r\n\tFROM\r\n\t(\r\n\t\tSELECT 'PROVIDER.care_site_id' AS violating_field, cdmTable.* \r\n\t\tFROM cdm_ibm_mdcd_v993.dbo.PROVIDER cdmTable\r\n\t\t\r\n\t\tLEFT JOIN cdm_ibm_mdcd_v993.dbo.CARE_SITE fkTable\r\n\t\tON cdmTable.care_site_id = fkTable.CARE_SITE_ID\r\n\t\tWHERE fkTable.CARE_SITE_ID IS NULL AND cdmTable.care_site_id IS NOT NULL \r\n\t) violated_rows\r\n) violated_row_count,\r\n( \r\n\tSELECT COUNT_BIG(*) AS num_rows\r\n\tFROM cdm_ibm_mdcd_v993.dbo.PROVIDER cdmTable\r\n\t\r\n) denominator\r\n;","CHECK_NAME":"isForeignKey","CHECK_LEVEL":"FIELD","CHECK_DESCRIPTION":"The number and percent of records that have a value in the care_site_id field in the PROVIDER table that does not exist in the CARE_SITE table.","CDM_TABLE_NAME":"PROVIDER","CDM_FIELD_NAME":"care_site_id","SQL_FILE":"is_foreign_key.sql","CATEGORY":"Conformance","SUBCATEGORY":"Relational","CONTEXT":"Verification","checkId":566,"FAILED":0,"THRESHOLD_VALUE":0,"_row":"6.89"},{"NUM_VIOLATED_ROWS":0,"PCT_VIOLATED_ROWS":0,"NUM_DENOMINATOR_ROWS":1312287,"EXECUTION_TIME":"0.384995 secs","QUERY_TEXT":"\r\n/*********\r\nIS_FOREIGN_KEY\r\nForeign key check\r\n\r\nParameters used in this template:\r\ncdmDatabaseSchema = cdm_ibm_mdcd_v993.dbo\r\nvocabDatabaseSchema = cdm_ibm_mdcd_v993.dbo\r\ncdmTableName = PROVIDER\r\ncdmFieldName = gender_concept_id\r\nfkTableName = CONCEPT\r\nfkFieldName = CONCEPT_ID\r\n\r\n**********/\r\n\r\n\r\nSELECT num_violated_rows, CASE WHEN denominator.num_rows = 0 THEN 0 ELSE 1.0*num_violated_rows/denominator.num_rows END  AS pct_violated_rows, \r\n  denominator.num_rows as num_denominator_rows\r\nFROM\r\n(\r\n\tSELECT COUNT_BIG(violated_rows.violating_field) AS num_violated_rows\r\n\tFROM\r\n\t(\r\n\t\tSELECT 'PROVIDER.gender_concept_id' AS violating_field, cdmTable.* \r\n\t\tFROM cdm_ibm_mdcd_v993.dbo.PROVIDER cdmTable\r\n\t\t\r\n\t\tLEFT JOIN cdm_ibm_mdcd_v993.dbo.CONCEPT fkTable\r\n\t\tON cdmTable.gender_concept_id = fkTable.CONCEPT_ID\r\n\t\tWHERE fkTable.CONCEPT_ID IS NULL AND cdmTable.gender_concept_id IS NOT NULL \r\n\t) violated_rows\r\n) violated_row_count,\r\n( \r\n\tSELECT COUNT_BIG(*) AS num_rows\r\n\tFROM cdm_ibm_mdcd_v993.dbo.PROVIDER cdmTable\r\n\t\r\n) denominator\r\n;","CHECK_NAME":"isForeignKey","CHECK_LEVEL":"FIELD","CHECK_DESCRIPTION":"The number and percent of records that have a value in the gender_concept_id field in the PROVIDER table that does not exist in the CONCEPT table.","CDM_TABLE_NAME":"PROVIDER","CDM_FIELD_NAME":"gender_concept_id","SQL_FILE":"is_foreign_key.sql","CATEGORY":"Conformance","SUBCATEGORY":"Relational","CONTEXT":"Verification","checkId":567,"FAILED":0,"THRESHOLD_VALUE":0,"_row":"6.90"},{"NUM_VIOLATED_ROWS":0,"PCT_VIOLATED_ROWS":0,"NUM_DENOMINATOR_ROWS":1312287,"EXECUTION_TIME":"0.251990 secs","QUERY_TEXT":"\r\n/*********\r\nIS_FOREIGN_KEY\r\nForeign key check\r\n\r\nParameters used in this template:\r\ncdmDatabaseSchema = cdm_ibm_mdcd_v993.dbo\r\nvocabDatabaseSchema = cdm_ibm_mdcd_v993.dbo\r\ncdmTableName = PROVIDER\r\ncdmFieldName = specialty_source_concept_id\r\nfkTableName = CONCEPT\r\nfkFieldName = CONCEPT_ID\r\n\r\n**********/\r\n\r\n\r\nSELECT num_violated_rows, CASE WHEN denominator.num_rows = 0 THEN 0 ELSE 1.0*num_violated_rows/denominator.num_rows END  AS pct_violated_rows, \r\n  denominator.num_rows as num_denominator_rows\r\nFROM\r\n(\r\n\tSELECT COUNT_BIG(violated_rows.violating_field) AS num_violated_rows\r\n\tFROM\r\n\t(\r\n\t\tSELECT 'PROVIDER.specialty_source_concept_id' AS violating_field, cdmTable.* \r\n\t\tFROM cdm_ibm_mdcd_v993.dbo.PROVIDER cdmTable\r\n\t\t\r\n\t\tLEFT JOIN cdm_ibm_mdcd_v993.dbo.CONCEPT fkTable\r\n\t\tON cdmTable.specialty_source_concept_id = fkTable.CONCEPT_ID\r\n\t\tWHERE fkTable.CONCEPT_ID IS NULL AND cdmTable.specialty_source_concept_id IS NOT NULL \r\n\t) violated_rows\r\n) violated_row_count,\r\n( \r\n\tSELECT COUNT_BIG(*) AS num_rows\r\n\tFROM cdm_ibm_mdcd_v993.dbo.PROVIDER cdmTable\r\n\t\r\n) denominator\r\n;","CHECK_NAME":"isForeignKey","CHECK_LEVEL":"FIELD","CHECK_DESCRIPTION":"The number and percent of records that have a value in the specialty_source_concept_id field in the PROVIDER table that does not exist in the CONCEPT table.","CDM_TABLE_NAME":"PROVIDER","CDM_FIELD_NAME":"specialty_source_concept_id","SQL_FILE":"is_foreign_key.sql","CATEGORY":"Conformance","SUBCATEGORY":"Relational","CONTEXT":"Verification","checkId":568,"FAILED":0,"THRESHOLD_VALUE":0,"_row":"6.91"},{"NUM_VIOLATED_ROWS":0,"PCT_VIOLATED_ROWS":0,"NUM_DENOMINATOR_ROWS":1312287,"EXECUTION_TIME":"0.365974 secs","QUERY_TEXT":"\r\n/*********\r\nIS_FOREIGN_KEY\r\nForeign key check\r\n\r\nParameters used in this template:\r\ncdmDatabaseSchema = cdm_ibm_mdcd_v993.dbo\r\nvocabDatabaseSchema = cdm_ibm_mdcd_v993.dbo\r\ncdmTableName = PROVIDER\r\ncdmFieldName = gender_source_concept_id\r\nfkTableName = CONCEPT\r\nfkFieldName = CONCEPT_ID\r\n\r\n**********/\r\n\r\n\r\nSELECT num_violated_rows, CASE WHEN denominator.num_rows = 0 THEN 0 ELSE 1.0*num_violated_rows/denominator.num_rows END  AS pct_violated_rows, \r\n  denominator.num_rows as num_denominator_rows\r\nFROM\r\n(\r\n\tSELECT COUNT_BIG(violated_rows.violating_field) AS num_violated_rows\r\n\tFROM\r\n\t(\r\n\t\tSELECT 'PROVIDER.gender_source_concept_id' AS violating_field, cdmTable.* \r\n\t\tFROM cdm_ibm_mdcd_v993.dbo.PROVIDER cdmTable\r\n\t\t\r\n\t\tLEFT JOIN cdm_ibm_mdcd_v993.dbo.CONCEPT fkTable\r\n\t\tON cdmTable.gender_source_concept_id = fkTable.CONCEPT_ID\r\n\t\tWHERE fkTable.CONCEPT_ID IS NULL AND cdmTable.gender_source_concept_id IS NOT NULL \r\n\t) violated_rows\r\n) violated_row_count,\r\n( \r\n\tSELECT COUNT_BIG(*) AS num_rows\r\n\tFROM cdm_ibm_mdcd_v993.dbo.PROVIDER cdmTable\r\n\t\r\n) denominator\r\n;","CHECK_NAME":"isForeignKey","CHECK_LEVEL":"FIELD","CHECK_DESCRIPTION":"The number and percent of records that have a value in the gender_source_concept_id field in the PROVIDER table that does not exist in the CONCEPT table.","CDM_TABLE_NAME":"PROVIDER","CDM_FIELD_NAME":"gender_source_concept_id","SQL_FILE":"is_foreign_key.sql","CATEGORY":"Conformance","SUBCATEGORY":"Relational","CONTEXT":"Verification","checkId":569,"FAILED":0,"THRESHOLD_VALUE":0,"_row":"6.92"},{"NUM_VIOLATED_ROWS":65783662,"PCT_VIOLATED_ROWS":1,"NUM_DENOMINATOR_ROWS":65783668,"EXECUTION_TIME":"8.744776 secs","QUERY_TEXT":"\r\n/*********\r\nIS_FOREIGN_KEY\r\nForeign key check\r\n\r\nParameters used in this template:\r\ncdmDatabaseSchema = cdm_ibm_mdcd_v993.dbo\r\n\r\ncdmTableName = PAYER_PLAN_PERIOD\r\ncdmFieldName = payer_plan_period_id\r\nfkTableName = PERSON\r\nfkFieldName = PERSON_ID\r\n\r\n**********/\r\n\r\n\r\nSELECT num_violated_rows, CASE WHEN denominator.num_rows = 0 THEN 0 ELSE 1.0*num_violated_rows/denominator.num_rows END  AS pct_violated_rows, \r\n  denominator.num_rows as num_denominator_rows\r\nFROM\r\n(\r\n\tSELECT COUNT_BIG(violated_rows.violating_field) AS num_violated_rows\r\n\tFROM\r\n\t(\r\n\t\tSELECT 'PAYER_PLAN_PERIOD.payer_plan_period_id' AS violating_field, cdmTable.* \r\n\t\tFROM cdm_ibm_mdcd_v993.dbo.PAYER_PLAN_PERIOD cdmTable\r\n\t\t\r\n\t\tLEFT JOIN cdm_ibm_mdcd_v993.dbo.PERSON fkTable\r\n\t\tON cdmTable.payer_plan_period_id = fkTable.PERSON_ID\r\n\t\tWHERE fkTable.PERSON_ID IS NULL AND cdmTable.payer_plan_period_id IS NOT NULL \r\n\t) violated_rows\r\n) violated_row_count,\r\n( \r\n\tSELECT COUNT_BIG(*) AS num_rows\r\n\tFROM cdm_ibm_mdcd_v993.dbo.PAYER_PLAN_PERIOD cdmTable\r\n\t\r\n) denominator\r\n;","CHECK_NAME":"isForeignKey","CHECK_LEVEL":"FIELD","CHECK_DESCRIPTION":"The number and percent of records that have a value in the payer_plan_period_id field in the PAYER_PLAN_PERIOD table that does not exist in the PERSON table.","CDM_TABLE_NAME":"PAYER_PLAN_PERIOD","CDM_FIELD_NAME":"payer_plan_period_id","SQL_FILE":"is_foreign_key.sql","CATEGORY":"Conformance","SUBCATEGORY":"Relational","CONTEXT":"Verification","checkId":570,"FAILED":1,"THRESHOLD_VALUE":0,"_row":"6.93"},{"NUM_VIOLATED_ROWS":0,"PCT_VIOLATED_ROWS":0,"NUM_DENOMINATOR_ROWS":65783668,"EXECUTION_TIME":"3.512896 secs","QUERY_TEXT":"\r\n/*********\r\nIS_FOREIGN_KEY\r\nForeign key check\r\n\r\nParameters used in this template:\r\ncdmDatabaseSchema = cdm_ibm_mdcd_v993.dbo\r\n\r\ncdmTableName = PAYER_PLAN_PERIOD\r\ncdmFieldName = person_id\r\nfkTableName = PERSON\r\nfkFieldName = PERSON_ID\r\n\r\n**********/\r\n\r\n\r\nSELECT num_violated_rows, CASE WHEN denominator.num_rows = 0 THEN 0 ELSE 1.0*num_violated_rows/denominator.num_rows END  AS pct_violated_rows, \r\n  denominator.num_rows as num_denominator_rows\r\nFROM\r\n(\r\n\tSELECT COUNT_BIG(violated_rows.violating_field) AS num_violated_rows\r\n\tFROM\r\n\t(\r\n\t\tSELECT 'PAYER_PLAN_PERIOD.person_id' AS violating_field, cdmTable.* \r\n\t\tFROM cdm_ibm_mdcd_v993.dbo.PAYER_PLAN_PERIOD cdmTable\r\n\t\t\r\n\t\tLEFT JOIN cdm_ibm_mdcd_v993.dbo.PERSON fkTable\r\n\t\tON cdmTable.person_id = fkTable.PERSON_ID\r\n\t\tWHERE fkTable.PERSON_ID IS NULL AND cdmTable.person_id IS NOT NULL \r\n\t) violated_rows\r\n) violated_row_count,\r\n( \r\n\tSELECT COUNT_BIG(*) AS num_rows\r\n\tFROM cdm_ibm_mdcd_v993.dbo.PAYER_PLAN_PERIOD cdmTable\r\n\t\r\n) denominator\r\n;","CHECK_NAME":"isForeignKey","CHECK_LEVEL":"FIELD","CHECK_DESCRIPTION":"The number and percent of records that have a value in the person_id field in the PAYER_PLAN_PERIOD table that does not exist in the PERSON table.","CDM_TABLE_NAME":"PAYER_PLAN_PERIOD","CDM_FIELD_NAME":"person_id","SQL_FILE":"is_foreign_key.sql","CATEGORY":"Conformance","SUBCATEGORY":"Relational","CONTEXT":"Verification","checkId":571,"FAILED":0,"THRESHOLD_VALUE":0,"_row":"6.94"},{"NUM_VIOLATED_ROWS":0,"PCT_VIOLATED_ROWS":0,"NUM_DENOMINATOR_ROWS":65783668,"EXECUTION_TIME":"2.934918 secs","QUERY_TEXT":"\r\n/*********\r\nIS_FOREIGN_KEY\r\nForeign key check\r\n\r\nParameters used in this template:\r\ncdmDatabaseSchema = cdm_ibm_mdcd_v993.dbo\r\nvocabDatabaseSchema = cdm_ibm_mdcd_v993.dbo\r\ncdmTableName = PAYER_PLAN_PERIOD\r\ncdmFieldName = payer_concept_id\r\nfkTableName = CONCEPT\r\nfkFieldName = CONCEPT_ID\r\n\r\n**********/\r\n\r\n\r\nSELECT num_violated_rows, CASE WHEN denominator.num_rows = 0 THEN 0 ELSE 1.0*num_violated_rows/denominator.num_rows END  AS pct_violated_rows, \r\n  denominator.num_rows as num_denominator_rows\r\nFROM\r\n(\r\n\tSELECT COUNT_BIG(violated_rows.violating_field) AS num_violated_rows\r\n\tFROM\r\n\t(\r\n\t\tSELECT 'PAYER_PLAN_PERIOD.payer_concept_id' AS violating_field, cdmTable.* \r\n\t\tFROM cdm_ibm_mdcd_v993.dbo.PAYER_PLAN_PERIOD cdmTable\r\n\t\t\r\n\t\tLEFT JOIN cdm_ibm_mdcd_v993.dbo.CONCEPT fkTable\r\n\t\tON cdmTable.payer_concept_id = fkTable.CONCEPT_ID\r\n\t\tWHERE fkTable.CONCEPT_ID IS NULL AND cdmTable.payer_concept_id IS NOT NULL \r\n\t) violated_rows\r\n) violated_row_count,\r\n( \r\n\tSELECT COUNT_BIG(*) AS num_rows\r\n\tFROM cdm_ibm_mdcd_v993.dbo.PAYER_PLAN_PERIOD cdmTable\r\n\t\r\n) denominator\r\n;","CHECK_NAME":"isForeignKey","CHECK_LEVEL":"FIELD","CHECK_DESCRIPTION":"The number and percent of records that have a value in the payer_concept_id field in the PAYER_PLAN_PERIOD table that does not exist in the CONCEPT table.","CDM_TABLE_NAME":"PAYER_PLAN_PERIOD","CDM_FIELD_NAME":"payer_concept_id","SQL_FILE":"is_foreign_key.sql","CATEGORY":"Conformance","SUBCATEGORY":"Relational","CONTEXT":"Verification","checkId":572,"FAILED":0,"THRESHOLD_VALUE":0,"_row":"6.95"},{"NUM_VIOLATED_ROWS":0,"PCT_VIOLATED_ROWS":0,"NUM_DENOMINATOR_ROWS":65783668,"EXECUTION_TIME":"1.072966 secs","QUERY_TEXT":"\r\n/*********\r\nIS_FOREIGN_KEY\r\nForeign key check\r\n\r\nParameters used in this template:\r\ncdmDatabaseSchema = cdm_ibm_mdcd_v993.dbo\r\nvocabDatabaseSchema = cdm_ibm_mdcd_v993.dbo\r\ncdmTableName = PAYER_PLAN_PERIOD\r\ncdmFieldName = payer_source_concept_id\r\nfkTableName = CONCEPT\r\nfkFieldName = CONCEPT_ID\r\n\r\n**********/\r\n\r\n\r\nSELECT num_violated_rows, CASE WHEN denominator.num_rows = 0 THEN 0 ELSE 1.0*num_violated_rows/denominator.num_rows END  AS pct_violated_rows, \r\n  denominator.num_rows as num_denominator_rows\r\nFROM\r\n(\r\n\tSELECT COUNT_BIG(violated_rows.violating_field) AS num_violated_rows\r\n\tFROM\r\n\t(\r\n\t\tSELECT 'PAYER_PLAN_PERIOD.payer_source_concept_id' AS violating_field, cdmTable.* \r\n\t\tFROM cdm_ibm_mdcd_v993.dbo.PAYER_PLAN_PERIOD cdmTable\r\n\t\t\r\n\t\tLEFT JOIN cdm_ibm_mdcd_v993.dbo.CONCEPT fkTable\r\n\t\tON cdmTable.payer_source_concept_id = fkTable.CONCEPT_ID\r\n\t\tWHERE fkTable.CONCEPT_ID IS NULL AND cdmTable.payer_source_concept_id IS NOT NULL \r\n\t) violated_rows\r\n) violated_row_count,\r\n( \r\n\tSELECT COUNT_BIG(*) AS num_rows\r\n\tFROM cdm_ibm_mdcd_v993.dbo.PAYER_PLAN_PERIOD cdmTable\r\n\t\r\n) denominator\r\n;","CHECK_NAME":"isForeignKey","CHECK_LEVEL":"FIELD","CHECK_DESCRIPTION":"The number and percent of records that have a value in the payer_source_concept_id field in the PAYER_PLAN_PERIOD table that does not exist in the CONCEPT table.","CDM_TABLE_NAME":"PAYER_PLAN_PERIOD","CDM_FIELD_NAME":"payer_source_concept_id","SQL_FILE":"is_foreign_key.sql","CATEGORY":"Conformance","SUBCATEGORY":"Relational","CONTEXT":"Verification","checkId":573,"FAILED":0,"THRESHOLD_VALUE":0,"_row":"6.96"},{"NUM_VIOLATED_ROWS":0,"PCT_VIOLATED_ROWS":0,"NUM_DENOMINATOR_ROWS":65783668,"EXECUTION_TIME":"2.383943 secs","QUERY_TEXT":"\r\n/*********\r\nIS_FOREIGN_KEY\r\nForeign key check\r\n\r\nParameters used in this template:\r\ncdmDatabaseSchema = cdm_ibm_mdcd_v993.dbo\r\nvocabDatabaseSchema = cdm_ibm_mdcd_v993.dbo\r\ncdmTableName = PAYER_PLAN_PERIOD\r\ncdmFieldName = plan_concept_id\r\nfkTableName = CONCEPT\r\nfkFieldName = CONCEPT_ID\r\n\r\n**********/\r\n\r\n\r\nSELECT num_violated_rows, CASE WHEN denominator.num_rows = 0 THEN 0 ELSE 1.0*num_violated_rows/denominator.num_rows END  AS pct_violated_rows, \r\n  denominator.num_rows as num_denominator_rows\r\nFROM\r\n(\r\n\tSELECT COUNT_BIG(violated_rows.violating_field) AS num_violated_rows\r\n\tFROM\r\n\t(\r\n\t\tSELECT 'PAYER_PLAN_PERIOD.plan_concept_id' AS violating_field, cdmTable.* \r\n\t\tFROM cdm_ibm_mdcd_v993.dbo.PAYER_PLAN_PERIOD cdmTable\r\n\t\t\r\n\t\tLEFT JOIN cdm_ibm_mdcd_v993.dbo.CONCEPT fkTable\r\n\t\tON cdmTable.plan_concept_id = fkTable.CONCEPT_ID\r\n\t\tWHERE fkTable.CONCEPT_ID IS NULL AND cdmTable.plan_concept_id IS NOT NULL \r\n\t) violated_rows\r\n) violated_row_count,\r\n( \r\n\tSELECT COUNT_BIG(*) AS num_rows\r\n\tFROM cdm_ibm_mdcd_v993.dbo.PAYER_PLAN_PERIOD cdmTable\r\n\t\r\n) denominator\r\n;","CHECK_NAME":"isForeignKey","CHECK_LEVEL":"FIELD","CHECK_DESCRIPTION":"The number and percent of records that have a value in the plan_concept_id field in the PAYER_PLAN_PERIOD table that does not exist in the CONCEPT table.","CDM_TABLE_NAME":"PAYER_PLAN_PERIOD","CDM_FIELD_NAME":"plan_concept_id","SQL_FILE":"is_foreign_key.sql","CATEGORY":"Conformance","SUBCATEGORY":"Relational","CONTEXT":"Verification","checkId":574,"FAILED":0,"THRESHOLD_VALUE":0,"_row":"6.97"},{"NUM_VIOLATED_ROWS":0,"PCT_VIOLATED_ROWS":0,"NUM_DENOMINATOR_ROWS":65783668,"EXECUTION_TIME":"1.673949 secs","QUERY_TEXT":"\r\n/*********\r\nIS_FOREIGN_KEY\r\nForeign key check\r\n\r\nParameters used in this template:\r\ncdmDatabaseSchema = cdm_ibm_mdcd_v993.dbo\r\nvocabDatabaseSchema = cdm_ibm_mdcd_v993.dbo\r\ncdmTableName = PAYER_PLAN_PERIOD\r\ncdmFieldName = plan_source_concept_id\r\nfkTableName = CONCEPT\r\nfkFieldName = CONCEPT_ID\r\n\r\n**********/\r\n\r\n\r\nSELECT num_violated_rows, CASE WHEN denominator.num_rows = 0 THEN 0 ELSE 1.0*num_violated_rows/denominator.num_rows END  AS pct_violated_rows, \r\n  denominator.num_rows as num_denominator_rows\r\nFROM\r\n(\r\n\tSELECT COUNT_BIG(violated_rows.violating_field) AS num_violated_rows\r\n\tFROM\r\n\t(\r\n\t\tSELECT 'PAYER_PLAN_PERIOD.plan_source_concept_id' AS violating_field, cdmTable.* \r\n\t\tFROM cdm_ibm_mdcd_v993.dbo.PAYER_PLAN_PERIOD cdmTable\r\n\t\t\r\n\t\tLEFT JOIN cdm_ibm_mdcd_v993.dbo.CONCEPT fkTable\r\n\t\tON cdmTable.plan_source_concept_id = fkTable.CONCEPT_ID\r\n\t\tWHERE fkTable.CONCEPT_ID IS NULL AND cdmTable.plan_source_concept_id IS NOT NULL \r\n\t) violated_rows\r\n) violated_row_count,\r\n( \r\n\tSELECT COUNT_BIG(*) AS num_rows\r\n\tFROM cdm_ibm_mdcd_v993.dbo.PAYER_PLAN_PERIOD cdmTable\r\n\t\r\n) denominator\r\n;","CHECK_NAME":"isForeignKey","CHECK_LEVEL":"FIELD","CHECK_DESCRIPTION":"The number and percent of records that have a value in the plan_source_concept_id field in the PAYER_PLAN_PERIOD table that does not exist in the CONCEPT table.","CDM_TABLE_NAME":"PAYER_PLAN_PERIOD","CDM_FIELD_NAME":"plan_source_concept_id","SQL_FILE":"is_foreign_key.sql","CATEGORY":"Conformance","SUBCATEGORY":"Relational","CONTEXT":"Verification","checkId":575,"FAILED":0,"THRESHOLD_VALUE":0,"_row":"6.98"},{"NUM_VIOLATED_ROWS":0,"PCT_VIOLATED_ROWS":0,"NUM_DENOMINATOR_ROWS":65783668,"EXECUTION_TIME":"2.095947 secs","QUERY_TEXT":"\r\n/*********\r\nIS_FOREIGN_KEY\r\nForeign key check\r\n\r\nParameters used in this template:\r\ncdmDatabaseSchema = cdm_ibm_mdcd_v993.dbo\r\nvocabDatabaseSchema = cdm_ibm_mdcd_v993.dbo\r\ncdmTableName = PAYER_PLAN_PERIOD\r\ncdmFieldName = sponsor_concept_id\r\nfkTableName = CONCEPT\r\nfkFieldName = CONCEPT_ID\r\n\r\n**********/\r\n\r\n\r\nSELECT num_violated_rows, CASE WHEN denominator.num_rows = 0 THEN 0 ELSE 1.0*num_violated_rows/denominator.num_rows END  AS pct_violated_rows, \r\n  denominator.num_rows as num_denominator_rows\r\nFROM\r\n(\r\n\tSELECT COUNT_BIG(violated_rows.violating_field) AS num_violated_rows\r\n\tFROM\r\n\t(\r\n\t\tSELECT 'PAYER_PLAN_PERIOD.sponsor_concept_id' AS violating_field, cdmTable.* \r\n\t\tFROM cdm_ibm_mdcd_v993.dbo.PAYER_PLAN_PERIOD cdmTable\r\n\t\t\r\n\t\tLEFT JOIN cdm_ibm_mdcd_v993.dbo.CONCEPT fkTable\r\n\t\tON cdmTable.sponsor_concept_id = fkTable.CONCEPT_ID\r\n\t\tWHERE fkTable.CONCEPT_ID IS NULL AND cdmTable.sponsor_concept_id IS NOT NULL \r\n\t) violated_rows\r\n) violated_row_count,\r\n( \r\n\tSELECT COUNT_BIG(*) AS num_rows\r\n\tFROM cdm_ibm_mdcd_v993.dbo.PAYER_PLAN_PERIOD cdmTable\r\n\t\r\n) denominator\r\n;","CHECK_NAME":"isForeignKey","CHECK_LEVEL":"FIELD","CHECK_DESCRIPTION":"The number and percent of records that have a value in the sponsor_concept_id field in the PAYER_PLAN_PERIOD table that does not exist in the CONCEPT table.","CDM_TABLE_NAME":"PAYER_PLAN_PERIOD","CDM_FIELD_NAME":"sponsor_concept_id","SQL_FILE":"is_foreign_key.sql","CATEGORY":"Conformance","SUBCATEGORY":"Relational","CONTEXT":"Verification","checkId":576,"FAILED":0,"THRESHOLD_VALUE":0,"_row":"6.99"},{"NUM_VIOLATED_ROWS":0,"PCT_VIOLATED_ROWS":0,"NUM_DENOMINATOR_ROWS":65783668,"EXECUTION_TIME":"1.078969 secs","QUERY_TEXT":"\r\n/*********\r\nIS_FOREIGN_KEY\r\nForeign key check\r\n\r\nParameters used in this template:\r\ncdmDatabaseSchema = cdm_ibm_mdcd_v993.dbo\r\nvocabDatabaseSchema = cdm_ibm_mdcd_v993.dbo\r\ncdmTableName = PAYER_PLAN_PERIOD\r\ncdmFieldName = sponsor_source_concept_id\r\nfkTableName = CONCEPT\r\nfkFieldName = CONCEPT_ID\r\n\r\n**********/\r\n\r\n\r\nSELECT num_violated_rows, CASE WHEN denominator.num_rows = 0 THEN 0 ELSE 1.0*num_violated_rows/denominator.num_rows END  AS pct_violated_rows, \r\n  denominator.num_rows as num_denominator_rows\r\nFROM\r\n(\r\n\tSELECT COUNT_BIG(violated_rows.violating_field) AS num_violated_rows\r\n\tFROM\r\n\t(\r\n\t\tSELECT 'PAYER_PLAN_PERIOD.sponsor_source_concept_id' AS violating_field, cdmTable.* \r\n\t\tFROM cdm_ibm_mdcd_v993.dbo.PAYER_PLAN_PERIOD cdmTable\r\n\t\t\r\n\t\tLEFT JOIN cdm_ibm_mdcd_v993.dbo.CONCEPT fkTable\r\n\t\tON cdmTable.sponsor_source_concept_id = fkTable.CONCEPT_ID\r\n\t\tWHERE fkTable.CONCEPT_ID IS NULL AND cdmTable.sponsor_source_concept_id IS NOT NULL \r\n\t) violated_rows\r\n) violated_row_count,\r\n( \r\n\tSELECT COUNT_BIG(*) AS num_rows\r\n\tFROM cdm_ibm_mdcd_v993.dbo.PAYER_PLAN_PERIOD cdmTable\r\n\t\r\n) denominator\r\n;","CHECK_NAME":"isForeignKey","CHECK_LEVEL":"FIELD","CHECK_DESCRIPTION":"The number and percent of records that have a value in the sponsor_source_concept_id field in the PAYER_PLAN_PERIOD table that does not exist in the CONCEPT table.","CDM_TABLE_NAME":"PAYER_PLAN_PERIOD","CDM_FIELD_NAME":"sponsor_source_concept_id","SQL_FILE":"is_foreign_key.sql","CATEGORY":"Conformance","SUBCATEGORY":"Relational","CONTEXT":"Verification","checkId":577,"FAILED":0,"THRESHOLD_VALUE":0,"_row":"6.100"},{"NUM_VIOLATED_ROWS":0,"PCT_VIOLATED_ROWS":0,"NUM_DENOMINATOR_ROWS":65783668,"EXECUTION_TIME":"1.495900 secs","QUERY_TEXT":"\r\n/*********\r\nIS_FOREIGN_KEY\r\nForeign key check\r\n\r\nParameters used in this template:\r\ncdmDatabaseSchema = cdm_ibm_mdcd_v993.dbo\r\nvocabDatabaseSchema = cdm_ibm_mdcd_v993.dbo\r\ncdmTableName = PAYER_PLAN_PERIOD\r\ncdmFieldName = stop_reason_concept_id\r\nfkTableName = CONCEPT\r\nfkFieldName = CONCEPT_ID\r\n\r\n**********/\r\n\r\n\r\nSELECT num_violated_rows, CASE WHEN denominator.num_rows = 0 THEN 0 ELSE 1.0*num_violated_rows/denominator.num_rows END  AS pct_violated_rows, \r\n  denominator.num_rows as num_denominator_rows\r\nFROM\r\n(\r\n\tSELECT COUNT_BIG(violated_rows.violating_field) AS num_violated_rows\r\n\tFROM\r\n\t(\r\n\t\tSELECT 'PAYER_PLAN_PERIOD.stop_reason_concept_id' AS violating_field, cdmTable.* \r\n\t\tFROM cdm_ibm_mdcd_v993.dbo.PAYER_PLAN_PERIOD cdmTable\r\n\t\t\r\n\t\tLEFT JOIN cdm_ibm_mdcd_v993.dbo.CONCEPT fkTable\r\n\t\tON cdmTable.stop_reason_concept_id = fkTable.CONCEPT_ID\r\n\t\tWHERE fkTable.CONCEPT_ID IS NULL AND cdmTable.stop_reason_concept_id IS NOT NULL \r\n\t) violated_rows\r\n) violated_row_count,\r\n( \r\n\tSELECT COUNT_BIG(*) AS num_rows\r\n\tFROM cdm_ibm_mdcd_v993.dbo.PAYER_PLAN_PERIOD cdmTable\r\n\t\r\n) denominator\r\n;","CHECK_NAME":"isForeignKey","CHECK_LEVEL":"FIELD","CHECK_DESCRIPTION":"The number and percent of records that have a value in the stop_reason_concept_id field in the PAYER_PLAN_PERIOD table that does not exist in the CONCEPT table.","CDM_TABLE_NAME":"PAYER_PLAN_PERIOD","CDM_FIELD_NAME":"stop_reason_concept_id","SQL_FILE":"is_foreign_key.sql","CATEGORY":"Conformance","SUBCATEGORY":"Relational","CONTEXT":"Verification","checkId":578,"FAILED":0,"THRESHOLD_VALUE":0,"_row":"6.101"},{"NUM_VIOLATED_ROWS":0,"PCT_VIOLATED_ROWS":0,"NUM_DENOMINATOR_ROWS":65783668,"EXECUTION_TIME":"1.626961 secs","QUERY_TEXT":"\r\n/*********\r\nIS_FOREIGN_KEY\r\nForeign key check\r\n\r\nParameters used in this template:\r\ncdmDatabaseSchema = cdm_ibm_mdcd_v993.dbo\r\nvocabDatabaseSchema = cdm_ibm_mdcd_v993.dbo\r\ncdmTableName = PAYER_PLAN_PERIOD\r\ncdmFieldName = stop_reason_source_concept_id\r\nfkTableName = CONCEPT\r\nfkFieldName = CONCEPT_ID\r\n\r\n**********/\r\n\r\n\r\nSELECT num_violated_rows, CASE WHEN denominator.num_rows = 0 THEN 0 ELSE 1.0*num_violated_rows/denominator.num_rows END  AS pct_violated_rows, \r\n  denominator.num_rows as num_denominator_rows\r\nFROM\r\n(\r\n\tSELECT COUNT_BIG(violated_rows.violating_field) AS num_violated_rows\r\n\tFROM\r\n\t(\r\n\t\tSELECT 'PAYER_PLAN_PERIOD.stop_reason_source_concept_id' AS violating_field, cdmTable.* \r\n\t\tFROM cdm_ibm_mdcd_v993.dbo.PAYER_PLAN_PERIOD cdmTable\r\n\t\t\r\n\t\tLEFT JOIN cdm_ibm_mdcd_v993.dbo.CONCEPT fkTable\r\n\t\tON cdmTable.stop_reason_source_concept_id = fkTable.CONCEPT_ID\r\n\t\tWHERE fkTable.CONCEPT_ID IS NULL AND cdmTable.stop_reason_source_concept_id IS NOT NULL \r\n\t) violated_rows\r\n) violated_row_count,\r\n( \r\n\tSELECT COUNT_BIG(*) AS num_rows\r\n\tFROM cdm_ibm_mdcd_v993.dbo.PAYER_PLAN_PERIOD cdmTable\r\n\t\r\n) denominator\r\n;","CHECK_NAME":"isForeignKey","CHECK_LEVEL":"FIELD","CHECK_DESCRIPTION":"The number and percent of records that have a value in the stop_reason_source_concept_id field in the PAYER_PLAN_PERIOD table that does not exist in the CONCEPT table.","CDM_TABLE_NAME":"PAYER_PLAN_PERIOD","CDM_FIELD_NAME":"stop_reason_source_concept_id","SQL_FILE":"is_foreign_key.sql","CATEGORY":"Conformance","SUBCATEGORY":"Relational","CONTEXT":"Verification","checkId":579,"FAILED":0,"THRESHOLD_VALUE":0,"_row":"6.102"},{"NUM_VIOLATED_ROWS":0,"PCT_VIOLATED_ROWS":0,"NUM_DENOMINATOR_ROWS":3266861637,"EXECUTION_TIME":"10.469717 secs","QUERY_TEXT":"\r\n/*********\r\nIS_FOREIGN_KEY\r\nForeign key check\r\n\r\nParameters used in this template:\r\ncdmDatabaseSchema = cdm_ibm_mdcd_v993.dbo\r\nvocabDatabaseSchema = cdm_ibm_mdcd_v993.dbo\r\ncdmTableName = COST\r\ncdmFieldName = cost_domain_id\r\nfkTableName = DOMAIN\r\nfkFieldName = DOMAIN_ID\r\n\r\n**********/\r\n\r\n\r\nSELECT num_violated_rows, CASE WHEN denominator.num_rows = 0 THEN 0 ELSE 1.0*num_violated_rows/denominator.num_rows END  AS pct_violated_rows, \r\n  denominator.num_rows as num_denominator_rows\r\nFROM\r\n(\r\n\tSELECT COUNT_BIG(violated_rows.violating_field) AS num_violated_rows\r\n\tFROM\r\n\t(\r\n\t\tSELECT 'COST.cost_domain_id' AS violating_field, cdmTable.* \r\n\t\tFROM cdm_ibm_mdcd_v993.dbo.COST cdmTable\r\n\t\t\r\n\t\tLEFT JOIN cdm_ibm_mdcd_v993.dbo.DOMAIN fkTable\r\n\t\tON cdmTable.cost_domain_id = fkTable.DOMAIN_ID\r\n\t\tWHERE fkTable.DOMAIN_ID IS NULL AND cdmTable.cost_domain_id IS NOT NULL \r\n\t) violated_rows\r\n) violated_row_count,\r\n( \r\n\tSELECT COUNT_BIG(*) AS num_rows\r\n\tFROM cdm_ibm_mdcd_v993.dbo.COST cdmTable\r\n\t\r\n) denominator\r\n;","CHECK_NAME":"isForeignKey","CHECK_LEVEL":"FIELD","CHECK_DESCRIPTION":"The number and percent of records that have a value in the cost_domain_id field in the COST table that does not exist in the DOMAIN table.","CDM_TABLE_NAME":"COST","CDM_FIELD_NAME":"cost_domain_id","SQL_FILE":"is_foreign_key.sql","CATEGORY":"Conformance","SUBCATEGORY":"Relational","CONTEXT":"Verification","checkId":580,"FAILED":0,"THRESHOLD_VALUE":0,"_row":"6.103"},{"NUM_VIOLATED_ROWS":0,"PCT_VIOLATED_ROWS":0,"NUM_DENOMINATOR_ROWS":3266861637,"EXECUTION_TIME":"6.805814 secs","QUERY_TEXT":"\r\n/*********\r\nIS_FOREIGN_KEY\r\nForeign key check\r\n\r\nParameters used in this template:\r\ncdmDatabaseSchema = cdm_ibm_mdcd_v993.dbo\r\nvocabDatabaseSchema = cdm_ibm_mdcd_v993.dbo\r\ncdmTableName = COST\r\ncdmFieldName = cost_type_concept_id\r\nfkTableName = CONCEPT\r\nfkFieldName = CONCEPT_ID\r\n\r\n**********/\r\n\r\n\r\nSELECT num_violated_rows, CASE WHEN denominator.num_rows = 0 THEN 0 ELSE 1.0*num_violated_rows/denominator.num_rows END  AS pct_violated_rows, \r\n  denominator.num_rows as num_denominator_rows\r\nFROM\r\n(\r\n\tSELECT COUNT_BIG(violated_rows.violating_field) AS num_violated_rows\r\n\tFROM\r\n\t(\r\n\t\tSELECT 'COST.cost_type_concept_id' AS violating_field, cdmTable.* \r\n\t\tFROM cdm_ibm_mdcd_v993.dbo.COST cdmTable\r\n\t\t\r\n\t\tLEFT JOIN cdm_ibm_mdcd_v993.dbo.CONCEPT fkTable\r\n\t\tON cdmTable.cost_type_concept_id = fkTable.CONCEPT_ID\r\n\t\tWHERE fkTable.CONCEPT_ID IS NULL AND cdmTable.cost_type_concept_id IS NOT NULL \r\n\t) violated_rows\r\n) violated_row_count,\r\n( \r\n\tSELECT COUNT_BIG(*) AS num_rows\r\n\tFROM cdm_ibm_mdcd_v993.dbo.COST cdmTable\r\n\t\r\n) denominator\r\n;","CHECK_NAME":"isForeignKey","CHECK_LEVEL":"FIELD","CHECK_DESCRIPTION":"The number and percent of records that have a value in the cost_type_concept_id field in the COST table that does not exist in the CONCEPT table.","CDM_TABLE_NAME":"COST","CDM_FIELD_NAME":"cost_type_concept_id","SQL_FILE":"is_foreign_key.sql","CATEGORY":"Conformance","SUBCATEGORY":"Relational","CONTEXT":"Verification","checkId":581,"FAILED":0,"THRESHOLD_VALUE":0,"_row":"6.104"},{"NUM_VIOLATED_ROWS":0,"PCT_VIOLATED_ROWS":0,"NUM_DENOMINATOR_ROWS":3266861637,"EXECUTION_TIME":"2.388939 secs","QUERY_TEXT":"\r\n/*********\r\nIS_FOREIGN_KEY\r\nForeign key check\r\n\r\nParameters used in this template:\r\ncdmDatabaseSchema = cdm_ibm_mdcd_v993.dbo\r\nvocabDatabaseSchema = cdm_ibm_mdcd_v993.dbo\r\ncdmTableName = COST\r\ncdmFieldName = currency_concept_id\r\nfkTableName = CONCEPT\r\nfkFieldName = CONCEPT_ID\r\n\r\n**********/\r\n\r\n\r\nSELECT num_violated_rows, CASE WHEN denominator.num_rows = 0 THEN 0 ELSE 1.0*num_violated_rows/denominator.num_rows END  AS pct_violated_rows, \r\n  denominator.num_rows as num_denominator_rows\r\nFROM\r\n(\r\n\tSELECT COUNT_BIG(violated_rows.violating_field) AS num_violated_rows\r\n\tFROM\r\n\t(\r\n\t\tSELECT 'COST.currency_concept_id' AS violating_field, cdmTable.* \r\n\t\tFROM cdm_ibm_mdcd_v993.dbo.COST cdmTable\r\n\t\t\r\n\t\tLEFT JOIN cdm_ibm_mdcd_v993.dbo.CONCEPT fkTable\r\n\t\tON cdmTable.currency_concept_id = fkTable.CONCEPT_ID\r\n\t\tWHERE fkTable.CONCEPT_ID IS NULL AND cdmTable.currency_concept_id IS NOT NULL \r\n\t) violated_rows\r\n) violated_row_count,\r\n( \r\n\tSELECT COUNT_BIG(*) AS num_rows\r\n\tFROM cdm_ibm_mdcd_v993.dbo.COST cdmTable\r\n\t\r\n) denominator\r\n;","CHECK_NAME":"isForeignKey","CHECK_LEVEL":"FIELD","CHECK_DESCRIPTION":"The number and percent of records that have a value in the currency_concept_id field in the COST table that does not exist in the CONCEPT table.","CDM_TABLE_NAME":"COST","CDM_FIELD_NAME":"currency_concept_id","SQL_FILE":"is_foreign_key.sql","CATEGORY":"Conformance","SUBCATEGORY":"Relational","CONTEXT":"Verification","checkId":582,"FAILED":0,"THRESHOLD_VALUE":0,"_row":"6.105"},{"NUM_VIOLATED_ROWS":179268080,"PCT_VIOLATED_ROWS":0.0549,"NUM_DENOMINATOR_ROWS":3266861637,"EXECUTION_TIME":"14.762604 secs","QUERY_TEXT":"\r\n/*********\r\nIS_FOREIGN_KEY\r\nForeign key check\r\n\r\nParameters used in this template:\r\ncdmDatabaseSchema = cdm_ibm_mdcd_v993.dbo\r\nvocabDatabaseSchema = cdm_ibm_mdcd_v993.dbo\r\ncdmTableName = COST\r\ncdmFieldName = paid_patient_copay\r\nfkTableName = CONCEPT\r\nfkFieldName = CONCEPT_ID\r\n\r\n**********/\r\n\r\n\r\nSELECT num_violated_rows, CASE WHEN denominator.num_rows = 0 THEN 0 ELSE 1.0*num_violated_rows/denominator.num_rows END  AS pct_violated_rows, \r\n  denominator.num_rows as num_denominator_rows\r\nFROM\r\n(\r\n\tSELECT COUNT_BIG(violated_rows.violating_field) AS num_violated_rows\r\n\tFROM\r\n\t(\r\n\t\tSELECT 'COST.paid_patient_copay' AS violating_field, cdmTable.* \r\n\t\tFROM cdm_ibm_mdcd_v993.dbo.COST cdmTable\r\n\t\t\r\n\t\tLEFT JOIN cdm_ibm_mdcd_v993.dbo.CONCEPT fkTable\r\n\t\tON cdmTable.paid_patient_copay = fkTable.CONCEPT_ID\r\n\t\tWHERE fkTable.CONCEPT_ID IS NULL AND cdmTable.paid_patient_copay IS NOT NULL \r\n\t) violated_rows\r\n) violated_row_count,\r\n( \r\n\tSELECT COUNT_BIG(*) AS num_rows\r\n\tFROM cdm_ibm_mdcd_v993.dbo.COST cdmTable\r\n\t\r\n) denominator\r\n;","CHECK_NAME":"isForeignKey","CHECK_LEVEL":"FIELD","CHECK_DESCRIPTION":"The number and percent of records that have a value in the paid_patient_copay field in the COST table that does not exist in the CONCEPT table.","CDM_TABLE_NAME":"COST","CDM_FIELD_NAME":"paid_patient_copay","SQL_FILE":"is_foreign_key.sql","CATEGORY":"Conformance","SUBCATEGORY":"Relational","CONTEXT":"Verification","checkId":583,"FAILED":1,"THRESHOLD_VALUE":0,"_row":"6.106"},{"NUM_VIOLATED_ROWS":0,"PCT_VIOLATED_ROWS":0,"NUM_DENOMINATOR_ROWS":3266861637,"EXECUTION_TIME":"202.730650 secs","QUERY_TEXT":"\r\n/*********\r\nIS_FOREIGN_KEY\r\nForeign key check\r\n\r\nParameters used in this template:\r\ncdmDatabaseSchema = cdm_ibm_mdcd_v993.dbo\r\n\r\ncdmTableName = COST\r\ncdmFieldName = payer_plan_period_id\r\nfkTableName = PAYER_PLAN_PERIOD\r\nfkFieldName = PAYER_PLAN_PERIOD_ID\r\n\r\n**********/\r\n\r\n\r\nSELECT num_violated_rows, CASE WHEN denominator.num_rows = 0 THEN 0 ELSE 1.0*num_violated_rows/denominator.num_rows END  AS pct_violated_rows, \r\n  denominator.num_rows as num_denominator_rows\r\nFROM\r\n(\r\n\tSELECT COUNT_BIG(violated_rows.violating_field) AS num_violated_rows\r\n\tFROM\r\n\t(\r\n\t\tSELECT 'COST.payer_plan_period_id' AS violating_field, cdmTable.* \r\n\t\tFROM cdm_ibm_mdcd_v993.dbo.COST cdmTable\r\n\t\t\r\n\t\tLEFT JOIN cdm_ibm_mdcd_v993.dbo.PAYER_PLAN_PERIOD fkTable\r\n\t\tON cdmTable.payer_plan_period_id = fkTable.PAYER_PLAN_PERIOD_ID\r\n\t\tWHERE fkTable.PAYER_PLAN_PERIOD_ID IS NULL AND cdmTable.payer_plan_period_id IS NOT NULL \r\n\t) violated_rows\r\n) violated_row_count,\r\n( \r\n\tSELECT COUNT_BIG(*) AS num_rows\r\n\tFROM cdm_ibm_mdcd_v993.dbo.COST cdmTable\r\n\t\r\n) denominator\r\n;","CHECK_NAME":"isForeignKey","CHECK_LEVEL":"FIELD","CHECK_DESCRIPTION":"The number and percent of records that have a value in the payer_plan_period_id field in the COST table that does not exist in the PAYER_PLAN_PERIOD table.","CDM_TABLE_NAME":"COST","CDM_FIELD_NAME":"payer_plan_period_id","SQL_FILE":"is_foreign_key.sql","CATEGORY":"Conformance","SUBCATEGORY":"Relational","CONTEXT":"Verification","checkId":584,"FAILED":0,"THRESHOLD_VALUE":0,"_row":"6.107"},{"NUM_VIOLATED_ROWS":0,"PCT_VIOLATED_ROWS":0,"NUM_DENOMINATOR_ROWS":3266861637,"EXECUTION_TIME":"2.850927 secs","QUERY_TEXT":"\r\n/*********\r\nIS_FOREIGN_KEY\r\nForeign key check\r\n\r\nParameters used in this template:\r\ncdmDatabaseSchema = cdm_ibm_mdcd_v993.dbo\r\nvocabDatabaseSchema = cdm_ibm_mdcd_v993.dbo\r\ncdmTableName = COST\r\ncdmFieldName = revenue_code_concept_id\r\nfkTableName = CONCEPT\r\nfkFieldName = CONCEPT_ID\r\n\r\n**********/\r\n\r\n\r\nSELECT num_violated_rows, CASE WHEN denominator.num_rows = 0 THEN 0 ELSE 1.0*num_violated_rows/denominator.num_rows END  AS pct_violated_rows, \r\n  denominator.num_rows as num_denominator_rows\r\nFROM\r\n(\r\n\tSELECT COUNT_BIG(violated_rows.violating_field) AS num_violated_rows\r\n\tFROM\r\n\t(\r\n\t\tSELECT 'COST.revenue_code_concept_id' AS violating_field, cdmTable.* \r\n\t\tFROM cdm_ibm_mdcd_v993.dbo.COST cdmTable\r\n\t\t\r\n\t\tLEFT JOIN cdm_ibm_mdcd_v993.dbo.CONCEPT fkTable\r\n\t\tON cdmTable.revenue_code_concept_id = fkTable.CONCEPT_ID\r\n\t\tWHERE fkTable.CONCEPT_ID IS NULL AND cdmTable.revenue_code_concept_id IS NOT NULL \r\n\t) violated_rows\r\n) violated_row_count,\r\n( \r\n\tSELECT COUNT_BIG(*) AS num_rows\r\n\tFROM cdm_ibm_mdcd_v993.dbo.COST cdmTable\r\n\t\r\n) denominator\r\n;","CHECK_NAME":"isForeignKey","CHECK_LEVEL":"FIELD","CHECK_DESCRIPTION":"The number and percent of records that have a value in the revenue_code_concept_id field in the COST table that does not exist in the CONCEPT table.","CDM_TABLE_NAME":"COST","CDM_FIELD_NAME":"revenue_code_concept_id","SQL_FILE":"is_foreign_key.sql","CATEGORY":"Conformance","SUBCATEGORY":"Relational","CONTEXT":"Verification","checkId":585,"FAILED":0,"THRESHOLD_VALUE":0,"_row":"6.108"},{"NUM_VIOLATED_ROWS":0,"PCT_VIOLATED_ROWS":0,"NUM_DENOMINATOR_ROWS":3266861637,"EXECUTION_TIME":"2.416939 secs","QUERY_TEXT":"\r\n/*********\r\nIS_FOREIGN_KEY\r\nForeign key check\r\n\r\nParameters used in this template:\r\ncdmDatabaseSchema = cdm_ibm_mdcd_v993.dbo\r\nvocabDatabaseSchema = cdm_ibm_mdcd_v993.dbo\r\ncdmTableName = COST\r\ncdmFieldName = drg_concept_id\r\nfkTableName = CONCEPT\r\nfkFieldName = CONCEPT_ID\r\n\r\n**********/\r\n\r\n\r\nSELECT num_violated_rows, CASE WHEN denominator.num_rows = 0 THEN 0 ELSE 1.0*num_violated_rows/denominator.num_rows END  AS pct_violated_rows, \r\n  denominator.num_rows as num_denominator_rows\r\nFROM\r\n(\r\n\tSELECT COUNT_BIG(violated_rows.violating_field) AS num_violated_rows\r\n\tFROM\r\n\t(\r\n\t\tSELECT 'COST.drg_concept_id' AS violating_field, cdmTable.* \r\n\t\tFROM cdm_ibm_mdcd_v993.dbo.COST cdmTable\r\n\t\t\r\n\t\tLEFT JOIN cdm_ibm_mdcd_v993.dbo.CONCEPT fkTable\r\n\t\tON cdmTable.drg_concept_id = fkTable.CONCEPT_ID\r\n\t\tWHERE fkTable.CONCEPT_ID IS NULL AND cdmTable.drg_concept_id IS NOT NULL \r\n\t) violated_rows\r\n) violated_row_count,\r\n( \r\n\tSELECT COUNT_BIG(*) AS num_rows\r\n\tFROM cdm_ibm_mdcd_v993.dbo.COST cdmTable\r\n\t\r\n) denominator\r\n;","CHECK_NAME":"isForeignKey","CHECK_LEVEL":"FIELD","CHECK_DESCRIPTION":"The number and percent of records that have a value in the drg_concept_id field in the COST table that does not exist in the CONCEPT table.","CDM_TABLE_NAME":"COST","CDM_FIELD_NAME":"drg_concept_id","SQL_FILE":"is_foreign_key.sql","CATEGORY":"Conformance","SUBCATEGORY":"Relational","CONTEXT":"Verification","checkId":586,"FAILED":0,"THRESHOLD_VALUE":0,"_row":"6.109"},{"NUM_VIOLATED_ROWS":0,"PCT_VIOLATED_ROWS":0,"NUM_DENOMINATOR_ROWS":573389325,"EXECUTION_TIME":"2.408944 secs","QUERY_TEXT":"\r\n/*********\r\nIS_FOREIGN_KEY\r\nForeign key check\r\n\r\nParameters used in this template:\r\ncdmDatabaseSchema = cdm_ibm_mdcd_v993.dbo\r\n\r\ncdmTableName = DRUG_ERA\r\ncdmFieldName = person_id\r\nfkTableName = PERSON\r\nfkFieldName = PERSON_ID\r\n\r\n**********/\r\n\r\n\r\nSELECT num_violated_rows, CASE WHEN denominator.num_rows = 0 THEN 0 ELSE 1.0*num_violated_rows/denominator.num_rows END  AS pct_violated_rows, \r\n  denominator.num_rows as num_denominator_rows\r\nFROM\r\n(\r\n\tSELECT COUNT_BIG(violated_rows.violating_field) AS num_violated_rows\r\n\tFROM\r\n\t(\r\n\t\tSELECT 'DRUG_ERA.person_id' AS violating_field, cdmTable.* \r\n\t\tFROM cdm_ibm_mdcd_v993.dbo.DRUG_ERA cdmTable\r\n\t\t\r\n\t\tLEFT JOIN cdm_ibm_mdcd_v993.dbo.PERSON fkTable\r\n\t\tON cdmTable.person_id = fkTable.PERSON_ID\r\n\t\tWHERE fkTable.PERSON_ID IS NULL AND cdmTable.person_id IS NOT NULL \r\n\t) violated_rows\r\n) violated_row_count,\r\n( \r\n\tSELECT COUNT_BIG(*) AS num_rows\r\n\tFROM cdm_ibm_mdcd_v993.dbo.DRUG_ERA cdmTable\r\n\t\r\n) denominator\r\n;","CHECK_NAME":"isForeignKey","CHECK_LEVEL":"FIELD","CHECK_DESCRIPTION":"The number and percent of records that have a value in the person_id field in the DRUG_ERA table that does not exist in the PERSON table.","CDM_TABLE_NAME":"DRUG_ERA","CDM_FIELD_NAME":"person_id","SQL_FILE":"is_foreign_key.sql","CATEGORY":"Conformance","SUBCATEGORY":"Relational","CONTEXT":"Verification","checkId":587,"FAILED":0,"THRESHOLD_VALUE":0,"_row":"6.110"},{"NUM_VIOLATED_ROWS":0,"PCT_VIOLATED_ROWS":0,"NUM_DENOMINATOR_ROWS":573389325,"EXECUTION_TIME":"3.391900 secs","QUERY_TEXT":"\r\n/*********\r\nIS_FOREIGN_KEY\r\nForeign key check\r\n\r\nParameters used in this template:\r\ncdmDatabaseSchema = cdm_ibm_mdcd_v993.dbo\r\nvocabDatabaseSchema = cdm_ibm_mdcd_v993.dbo\r\ncdmTableName = DRUG_ERA\r\ncdmFieldName = drug_concept_id\r\nfkTableName = CONCEPT\r\nfkFieldName = CONCEPT_ID\r\n\r\n**********/\r\n\r\n\r\nSELECT num_violated_rows, CASE WHEN denominator.num_rows = 0 THEN 0 ELSE 1.0*num_violated_rows/denominator.num_rows END  AS pct_violated_rows, \r\n  denominator.num_rows as num_denominator_rows\r\nFROM\r\n(\r\n\tSELECT COUNT_BIG(violated_rows.violating_field) AS num_violated_rows\r\n\tFROM\r\n\t(\r\n\t\tSELECT 'DRUG_ERA.drug_concept_id' AS violating_field, cdmTable.* \r\n\t\tFROM cdm_ibm_mdcd_v993.dbo.DRUG_ERA cdmTable\r\n\t\t\r\n\t\tLEFT JOIN cdm_ibm_mdcd_v993.dbo.CONCEPT fkTable\r\n\t\tON cdmTable.drug_concept_id = fkTable.CONCEPT_ID\r\n\t\tWHERE fkTable.CONCEPT_ID IS NULL AND cdmTable.drug_concept_id IS NOT NULL \r\n\t) violated_rows\r\n) violated_row_count,\r\n( \r\n\tSELECT COUNT_BIG(*) AS num_rows\r\n\tFROM cdm_ibm_mdcd_v993.dbo.DRUG_ERA cdmTable\r\n\t\r\n) denominator\r\n;","CHECK_NAME":"isForeignKey","CHECK_LEVEL":"FIELD","CHECK_DESCRIPTION":"The number and percent of records that have a value in the drug_concept_id field in the DRUG_ERA table that does not exist in the CONCEPT table.","CDM_TABLE_NAME":"DRUG_ERA","CDM_FIELD_NAME":"drug_concept_id","SQL_FILE":"is_foreign_key.sql","CATEGORY":"Conformance","SUBCATEGORY":"Relational","CONTEXT":"Verification","checkId":588,"FAILED":0,"THRESHOLD_VALUE":0,"_row":"6.111"},{"NUM_VIOLATED_ROWS":0,"PCT_VIOLATED_ROWS":0,"NUM_DENOMINATOR_ROWS":1056178461,"EXECUTION_TIME":"2.888927 secs","QUERY_TEXT":"\r\n/*********\r\nIS_FOREIGN_KEY\r\nForeign key check\r\n\r\nParameters used in this template:\r\ncdmDatabaseSchema = cdm_ibm_mdcd_v993.dbo\r\n\r\ncdmTableName = CONDITION_ERA\r\ncdmFieldName = person_id\r\nfkTableName = PERSON\r\nfkFieldName = PERSON_ID\r\n\r\n**********/\r\n\r\n\r\nSELECT num_violated_rows, CASE WHEN denominator.num_rows = 0 THEN 0 ELSE 1.0*num_violated_rows/denominator.num_rows END  AS pct_violated_rows, \r\n  denominator.num_rows as num_denominator_rows\r\nFROM\r\n(\r\n\tSELECT COUNT_BIG(violated_rows.violating_field) AS num_violated_rows\r\n\tFROM\r\n\t(\r\n\t\tSELECT 'CONDITION_ERA.person_id' AS violating_field, cdmTable.* \r\n\t\tFROM cdm_ibm_mdcd_v993.dbo.CONDITION_ERA cdmTable\r\n\t\t\r\n\t\tLEFT JOIN cdm_ibm_mdcd_v993.dbo.PERSON fkTable\r\n\t\tON cdmTable.person_id = fkTable.PERSON_ID\r\n\t\tWHERE fkTable.PERSON_ID IS NULL AND cdmTable.person_id IS NOT NULL \r\n\t) violated_rows\r\n) violated_row_count,\r\n( \r\n\tSELECT COUNT_BIG(*) AS num_rows\r\n\tFROM cdm_ibm_mdcd_v993.dbo.CONDITION_ERA cdmTable\r\n\t\r\n) denominator\r\n;","CHECK_NAME":"isForeignKey","CHECK_LEVEL":"FIELD","CHECK_DESCRIPTION":"The number and percent of records that have a value in the person_id field in the CONDITION_ERA table that does not exist in the PERSON table.","CDM_TABLE_NAME":"CONDITION_ERA","CDM_FIELD_NAME":"person_id","SQL_FILE":"is_foreign_key.sql","CATEGORY":"Conformance","SUBCATEGORY":"Relational","CONTEXT":"Verification","checkId":589,"FAILED":0,"THRESHOLD_VALUE":0,"_row":"6.112"},{"NUM_VIOLATED_ROWS":0,"PCT_VIOLATED_ROWS":0,"NUM_DENOMINATOR_ROWS":1056178461,"EXECUTION_TIME":"2.015938 secs","QUERY_TEXT":"\r\n/*********\r\nIS_FOREIGN_KEY\r\nForeign key check\r\n\r\nParameters used in this template:\r\ncdmDatabaseSchema = cdm_ibm_mdcd_v993.dbo\r\nvocabDatabaseSchema = cdm_ibm_mdcd_v993.dbo\r\ncdmTableName = CONDITION_ERA\r\ncdmFieldName = condition_concept_id\r\nfkTableName = CONCEPT\r\nfkFieldName = CONCEPT_ID\r\n\r\n**********/\r\n\r\n\r\nSELECT num_violated_rows, CASE WHEN denominator.num_rows = 0 THEN 0 ELSE 1.0*num_violated_rows/denominator.num_rows END  AS pct_violated_rows, \r\n  denominator.num_rows as num_denominator_rows\r\nFROM\r\n(\r\n\tSELECT COUNT_BIG(violated_rows.violating_field) AS num_violated_rows\r\n\tFROM\r\n\t(\r\n\t\tSELECT 'CONDITION_ERA.condition_concept_id' AS violating_field, cdmTable.* \r\n\t\tFROM cdm_ibm_mdcd_v993.dbo.CONDITION_ERA cdmTable\r\n\t\t\r\n\t\tLEFT JOIN cdm_ibm_mdcd_v993.dbo.CONCEPT fkTable\r\n\t\tON cdmTable.condition_concept_id = fkTable.CONCEPT_ID\r\n\t\tWHERE fkTable.CONCEPT_ID IS NULL AND cdmTable.condition_concept_id IS NOT NULL \r\n\t) violated_rows\r\n) violated_row_count,\r\n( \r\n\tSELECT COUNT_BIG(*) AS num_rows\r\n\tFROM cdm_ibm_mdcd_v993.dbo.CONDITION_ERA cdmTable\r\n\t\r\n) denominator\r\n;","CHECK_NAME":"isForeignKey","CHECK_LEVEL":"FIELD","CHECK_DESCRIPTION":"The number and percent of records that have a value in the condition_concept_id field in the CONDITION_ERA table that does not exist in the CONCEPT table.","CDM_TABLE_NAME":"CONDITION_ERA","CDM_FIELD_NAME":"condition_concept_id","SQL_FILE":"is_foreign_key.sql","CATEGORY":"Conformance","SUBCATEGORY":"Relational","CONTEXT":"Verification","checkId":590,"FAILED":0,"THRESHOLD_VALUE":0,"_row":"6.113"},{"NUM_VIOLATED_ROWS":0,"PCT_VIOLATED_ROWS":0,"NUM_DENOMINATOR_ROWS":28095636,"EXECUTION_TIME":"2.830920 secs","QUERY_TEXT":"\r\n/*********\r\nFIELD_FK_DOMAIN\r\n\r\nall standard concept ids are part of specified domain\r\n\r\nParameters used in this template:\r\ncdmDatabaseSchema = cdm_ibm_mdcd_v993.dbo\r\nvocabDatabaseSchema = cdm_ibm_mdcd_v993.dbo\r\ncdmTableName = PERSON\r\ncdmFieldName = gender_concept_id\r\nfkDomain = Gender\r\n\r\n**********/\r\n\r\nSELECT num_violated_rows, CASE WHEN denominator.num_rows = 0 THEN 0 ELSE 1.0*num_violated_rows/denominator.num_rows END  AS pct_violated_rows, \r\n  denominator.num_rows as num_denominator_rows\r\nFROM\r\n(\r\n\tSELECT COUNT_BIG(violated_rows.violating_field) AS num_violated_rows\r\n\tFROM\r\n\t(\r\n\t\tSELECT 'PERSON.gender_concept_id' AS violating_field, cdmTable.* \r\n\t\t  FROM cdm_ibm_mdcd_v993.dbo.PERSON cdmTable\r\n\t\t  LEFT JOIN cdm_ibm_mdcd_v993.dbo.concept co\r\n\t\t    ON cdmTable.gender_concept_id = co.concept_id\r\n\t\t  \r\n\t\t WHERE co.concept_id != 0 AND co.domain_id != 'Gender'\r\n\t\t  \r\n\t) violated_rows\r\n) violated_row_count,\r\n( \r\n\tSELECT COUNT_BIG(*) AS num_rows\r\n\tFROM cdm_ibm_mdcd_v993.dbo.PERSON cdmTable\r\n\t\r\n) denominator\r\n;","CHECK_NAME":"fkDomain","CHECK_LEVEL":"FIELD","CHECK_DESCRIPTION":"The number and percent of records that have a value in the gender_concept_id field in the PERSON table that do not conform to the Gender domain.","CDM_TABLE_NAME":"PERSON","CDM_FIELD_NAME":"gender_concept_id","SQL_FILE":"field_fk_domain.sql","CATEGORY":"Conformance","SUBCATEGORY":"Value","CONTEXT":"Verification","checkId":591,"FAILED":0,"THRESHOLD_VALUE":0,"_row":"7.1"},{"NUM_VIOLATED_ROWS":0,"PCT_VIOLATED_ROWS":0,"NUM_DENOMINATOR_ROWS":28095636,"EXECUTION_TIME":"1.818961 secs","QUERY_TEXT":"\r\n/*********\r\nFIELD_FK_DOMAIN\r\n\r\nall standard concept ids are part of specified domain\r\n\r\nParameters used in this template:\r\ncdmDatabaseSchema = cdm_ibm_mdcd_v993.dbo\r\nvocabDatabaseSchema = cdm_ibm_mdcd_v993.dbo\r\ncdmTableName = PERSON\r\ncdmFieldName = race_concept_id\r\nfkDomain = Race\r\n\r\n**********/\r\n\r\nSELECT num_violated_rows, CASE WHEN denominator.num_rows = 0 THEN 0 ELSE 1.0*num_violated_rows/denominator.num_rows END  AS pct_violated_rows, \r\n  denominator.num_rows as num_denominator_rows\r\nFROM\r\n(\r\n\tSELECT COUNT_BIG(violated_rows.violating_field) AS num_violated_rows\r\n\tFROM\r\n\t(\r\n\t\tSELECT 'PERSON.race_concept_id' AS violating_field, cdmTable.* \r\n\t\t  FROM cdm_ibm_mdcd_v993.dbo.PERSON cdmTable\r\n\t\t  LEFT JOIN cdm_ibm_mdcd_v993.dbo.concept co\r\n\t\t    ON cdmTable.race_concept_id = co.concept_id\r\n\t\t  \r\n\t\t WHERE co.concept_id != 0 AND co.domain_id != 'Race'\r\n\t\t  \r\n\t) violated_rows\r\n) violated_row_count,\r\n( \r\n\tSELECT COUNT_BIG(*) AS num_rows\r\n\tFROM cdm_ibm_mdcd_v993.dbo.PERSON cdmTable\r\n\t\r\n) denominator\r\n;","CHECK_NAME":"fkDomain","CHECK_LEVEL":"FIELD","CHECK_DESCRIPTION":"The number and percent of records that have a value in the race_concept_id field in the PERSON table that do not conform to the Race domain.","CDM_TABLE_NAME":"PERSON","CDM_FIELD_NAME":"race_concept_id","SQL_FILE":"field_fk_domain.sql","CATEGORY":"Conformance","SUBCATEGORY":"Value","CONTEXT":"Verification","checkId":592,"FAILED":0,"THRESHOLD_VALUE":0,"_row":"7.2"},{"NUM_VIOLATED_ROWS":0,"PCT_VIOLATED_ROWS":0,"NUM_DENOMINATOR_ROWS":28095636,"EXECUTION_TIME":"1.075965 secs","QUERY_TEXT":"\r\n/*********\r\nFIELD_FK_DOMAIN\r\n\r\nall standard concept ids are part of specified domain\r\n\r\nParameters used in this template:\r\ncdmDatabaseSchema = cdm_ibm_mdcd_v993.dbo\r\nvocabDatabaseSchema = cdm_ibm_mdcd_v993.dbo\r\ncdmTableName = PERSON\r\ncdmFieldName = ethnicity_concept_id\r\nfkDomain = Ethnicity\r\n\r\n**********/\r\n\r\nSELECT num_violated_rows, CASE WHEN denominator.num_rows = 0 THEN 0 ELSE 1.0*num_violated_rows/denominator.num_rows END  AS pct_violated_rows, \r\n  denominator.num_rows as num_denominator_rows\r\nFROM\r\n(\r\n\tSELECT COUNT_BIG(violated_rows.violating_field) AS num_violated_rows\r\n\tFROM\r\n\t(\r\n\t\tSELECT 'PERSON.ethnicity_concept_id' AS violating_field, cdmTable.* \r\n\t\t  FROM cdm_ibm_mdcd_v993.dbo.PERSON cdmTable\r\n\t\t  LEFT JOIN cdm_ibm_mdcd_v993.dbo.concept co\r\n\t\t    ON cdmTable.ethnicity_concept_id = co.concept_id\r\n\t\t  \r\n\t\t WHERE co.concept_id != 0 AND co.domain_id != 'Ethnicity'\r\n\t\t  \r\n\t) violated_rows\r\n) violated_row_count,\r\n( \r\n\tSELECT COUNT_BIG(*) AS num_rows\r\n\tFROM cdm_ibm_mdcd_v993.dbo.PERSON cdmTable\r\n\t\r\n) denominator\r\n;","CHECK_NAME":"fkDomain","CHECK_LEVEL":"FIELD","CHECK_DESCRIPTION":"The number and percent of records that have a value in the ethnicity_concept_id field in the PERSON table that do not conform to the Ethnicity domain.","CDM_TABLE_NAME":"PERSON","CDM_FIELD_NAME":"ethnicity_concept_id","SQL_FILE":"field_fk_domain.sql","CATEGORY":"Conformance","SUBCATEGORY":"Value","CONTEXT":"Verification","checkId":593,"FAILED":0,"THRESHOLD_VALUE":0,"_row":"7.3"},{"NUM_VIOLATED_ROWS":0,"PCT_VIOLATED_ROWS":0,"NUM_DENOMINATOR_ROWS":39805930,"EXECUTION_TIME":"1.732967 secs","QUERY_TEXT":"\r\n/*********\r\nFIELD_FK_DOMAIN\r\n\r\nall standard concept ids are part of specified domain\r\n\r\nParameters used in this template:\r\ncdmDatabaseSchema = cdm_ibm_mdcd_v993.dbo\r\nvocabDatabaseSchema = cdm_ibm_mdcd_v993.dbo\r\ncdmTableName = OBSERVATION_PERIOD\r\ncdmFieldName = period_type_concept_id\r\nfkDomain = Type Concept\r\n\r\n**********/\r\n\r\nSELECT num_violated_rows, CASE WHEN denominator.num_rows = 0 THEN 0 ELSE 1.0*num_violated_rows/denominator.num_rows END  AS pct_violated_rows, \r\n  denominator.num_rows as num_denominator_rows\r\nFROM\r\n(\r\n\tSELECT COUNT_BIG(violated_rows.violating_field) AS num_violated_rows\r\n\tFROM\r\n\t(\r\n\t\tSELECT 'OBSERVATION_PERIOD.period_type_concept_id' AS violating_field, cdmTable.* \r\n\t\t  FROM cdm_ibm_mdcd_v993.dbo.OBSERVATION_PERIOD cdmTable\r\n\t\t  LEFT JOIN cdm_ibm_mdcd_v993.dbo.concept co\r\n\t\t    ON cdmTable.period_type_concept_id = co.concept_id\r\n\t\t  \r\n\t\t WHERE co.concept_id != 0 AND co.domain_id != 'Type Concept'\r\n\t\t  \r\n\t) violated_rows\r\n) violated_row_count,\r\n( \r\n\tSELECT COUNT_BIG(*) AS num_rows\r\n\tFROM cdm_ibm_mdcd_v993.dbo.OBSERVATION_PERIOD cdmTable\r\n\t\r\n) denominator\r\n;","CHECK_NAME":"fkDomain","CHECK_LEVEL":"FIELD","CHECK_DESCRIPTION":"The number and percent of records that have a value in the period_type_concept_id field in the OBSERVATION_PERIOD table that do not conform to the Type Concept domain.","CDM_TABLE_NAME":"OBSERVATION_PERIOD","CDM_FIELD_NAME":"period_type_concept_id","SQL_FILE":"field_fk_domain.sql","CATEGORY":"Conformance","SUBCATEGORY":"Value","CONTEXT":"Verification","checkId":594,"FAILED":0,"THRESHOLD_VALUE":0,"_row":"7.4"},{"NUM_VIOLATED_ROWS":0,"PCT_VIOLATED_ROWS":0,"NUM_DENOMINATOR_ROWS":1680542588,"EXECUTION_TIME":"2.128909 secs","QUERY_TEXT":"\r\n/*********\r\nFIELD_FK_DOMAIN\r\n\r\nall standard concept ids are part of specified domain\r\n\r\nParameters used in this template:\r\ncdmDatabaseSchema = cdm_ibm_mdcd_v993.dbo\r\nvocabDatabaseSchema = cdm_ibm_mdcd_v993.dbo\r\ncdmTableName = VISIT_OCCURRENCE\r\ncdmFieldName = visit_concept_id\r\nfkDomain = Visit\r\n\r\n**********/\r\n\r\nSELECT num_violated_rows, CASE WHEN denominator.num_rows = 0 THEN 0 ELSE 1.0*num_violated_rows/denominator.num_rows END  AS pct_violated_rows, \r\n  denominator.num_rows as num_denominator_rows\r\nFROM\r\n(\r\n\tSELECT COUNT_BIG(violated_rows.violating_field) AS num_violated_rows\r\n\tFROM\r\n\t(\r\n\t\tSELECT 'VISIT_OCCURRENCE.visit_concept_id' AS violating_field, cdmTable.* \r\n\t\t  FROM cdm_ibm_mdcd_v993.dbo.VISIT_OCCURRENCE cdmTable\r\n\t\t  LEFT JOIN cdm_ibm_mdcd_v993.dbo.concept co\r\n\t\t    ON cdmTable.visit_concept_id = co.concept_id\r\n\t\t  \r\n\t\t WHERE co.concept_id != 0 AND co.domain_id != 'Visit'\r\n\t\t  \r\n\t) violated_rows\r\n) violated_row_count,\r\n( \r\n\tSELECT COUNT_BIG(*) AS num_rows\r\n\tFROM cdm_ibm_mdcd_v993.dbo.VISIT_OCCURRENCE cdmTable\r\n\t\r\n) denominator\r\n;","CHECK_NAME":"fkDomain","CHECK_LEVEL":"FIELD","CHECK_DESCRIPTION":"The number and percent of records that have a value in the visit_concept_id field in the VISIT_OCCURRENCE table that do not conform to the Visit domain.","CDM_TABLE_NAME":"VISIT_OCCURRENCE","CDM_FIELD_NAME":"visit_concept_id","SQL_FILE":"field_fk_domain.sql","CATEGORY":"Conformance","SUBCATEGORY":"Value","CONTEXT":"Verification","checkId":595,"FAILED":0,"THRESHOLD_VALUE":0,"_row":"7.5"},{"NUM_VIOLATED_ROWS":0,"PCT_VIOLATED_ROWS":0,"NUM_DENOMINATOR_ROWS":1680542588,"EXECUTION_TIME":"1.281971 secs","QUERY_TEXT":"\r\n/*********\r\nFIELD_FK_DOMAIN\r\n\r\nall standard concept ids are part of specified domain\r\n\r\nParameters used in this template:\r\ncdmDatabaseSchema = cdm_ibm_mdcd_v993.dbo\r\nvocabDatabaseSchema = cdm_ibm_mdcd_v993.dbo\r\ncdmTableName = VISIT_OCCURRENCE\r\ncdmFieldName = visit_type_concept_id\r\nfkDomain = Type Concept\r\n\r\n**********/\r\n\r\nSELECT num_violated_rows, CASE WHEN denominator.num_rows = 0 THEN 0 ELSE 1.0*num_violated_rows/denominator.num_rows END  AS pct_violated_rows, \r\n  denominator.num_rows as num_denominator_rows\r\nFROM\r\n(\r\n\tSELECT COUNT_BIG(violated_rows.violating_field) AS num_violated_rows\r\n\tFROM\r\n\t(\r\n\t\tSELECT 'VISIT_OCCURRENCE.visit_type_concept_id' AS violating_field, cdmTable.* \r\n\t\t  FROM cdm_ibm_mdcd_v993.dbo.VISIT_OCCURRENCE cdmTable\r\n\t\t  LEFT JOIN cdm_ibm_mdcd_v993.dbo.concept co\r\n\t\t    ON cdmTable.visit_type_concept_id = co.concept_id\r\n\t\t  \r\n\t\t WHERE co.concept_id != 0 AND co.domain_id != 'Type Concept'\r\n\t\t  \r\n\t) violated_rows\r\n) violated_row_count,\r\n( \r\n\tSELECT COUNT_BIG(*) AS num_rows\r\n\tFROM cdm_ibm_mdcd_v993.dbo.VISIT_OCCURRENCE cdmTable\r\n\t\r\n) denominator\r\n;","CHECK_NAME":"fkDomain","CHECK_LEVEL":"FIELD","CHECK_DESCRIPTION":"The number and percent of records that have a value in the visit_type_concept_id field in the VISIT_OCCURRENCE table that do not conform to the Type Concept domain.","CDM_TABLE_NAME":"VISIT_OCCURRENCE","CDM_FIELD_NAME":"visit_type_concept_id","SQL_FILE":"field_fk_domain.sql","CATEGORY":"Conformance","SUBCATEGORY":"Value","CONTEXT":"Verification","checkId":596,"FAILED":0,"THRESHOLD_VALUE":0,"_row":"7.6"},{"NUM_VIOLATED_ROWS":0,"PCT_VIOLATED_ROWS":0,"NUM_DENOMINATOR_ROWS":1680542588,"EXECUTION_TIME":"2.406939 secs","QUERY_TEXT":"\r\n/*********\r\nFIELD_FK_DOMAIN\r\n\r\nall standard concept ids are part of specified domain\r\n\r\nParameters used in this template:\r\ncdmDatabaseSchema = cdm_ibm_mdcd_v993.dbo\r\nvocabDatabaseSchema = cdm_ibm_mdcd_v993.dbo\r\ncdmTableName = VISIT_OCCURRENCE\r\ncdmFieldName = admitting_source_concept_id\r\nfkDomain = Visit\r\n\r\n**********/\r\n\r\nSELECT num_violated_rows, CASE WHEN denominator.num_rows = 0 THEN 0 ELSE 1.0*num_violated_rows/denominator.num_rows END  AS pct_violated_rows, \r\n  denominator.num_rows as num_denominator_rows\r\nFROM\r\n(\r\n\tSELECT COUNT_BIG(violated_rows.violating_field) AS num_violated_rows\r\n\tFROM\r\n\t(\r\n\t\tSELECT 'VISIT_OCCURRENCE.admitting_source_concept_id' AS violating_field, cdmTable.* \r\n\t\t  FROM cdm_ibm_mdcd_v993.dbo.VISIT_OCCURRENCE cdmTable\r\n\t\t  LEFT JOIN cdm_ibm_mdcd_v993.dbo.concept co\r\n\t\t    ON cdmTable.admitting_source_concept_id = co.concept_id\r\n\t\t  \r\n\t\t WHERE co.concept_id != 0 AND co.domain_id != 'Visit'\r\n\t\t  \r\n\t) violated_rows\r\n) violated_row_count,\r\n( \r\n\tSELECT COUNT_BIG(*) AS num_rows\r\n\tFROM cdm_ibm_mdcd_v993.dbo.VISIT_OCCURRENCE cdmTable\r\n\t\r\n) denominator\r\n;","CHECK_NAME":"fkDomain","CHECK_LEVEL":"FIELD","CHECK_DESCRIPTION":"The number and percent of records that have a value in the admitting_source_concept_id field in the VISIT_OCCURRENCE table that do not conform to the Visit domain.","CDM_TABLE_NAME":"VISIT_OCCURRENCE","CDM_FIELD_NAME":"admitting_source_concept_id","SQL_FILE":"field_fk_domain.sql","CATEGORY":"Conformance","SUBCATEGORY":"Value","CONTEXT":"Verification","checkId":597,"FAILED":0,"THRESHOLD_VALUE":0,"_row":"7.7"},{"NUM_VIOLATED_ROWS":0,"PCT_VIOLATED_ROWS":0,"NUM_DENOMINATOR_ROWS":1680542588,"EXECUTION_TIME":"2.372928 secs","QUERY_TEXT":"\r\n/*********\r\nFIELD_FK_DOMAIN\r\n\r\nall standard concept ids are part of specified domain\r\n\r\nParameters used in this template:\r\ncdmDatabaseSchema = cdm_ibm_mdcd_v993.dbo\r\nvocabDatabaseSchema = cdm_ibm_mdcd_v993.dbo\r\ncdmTableName = VISIT_OCCURRENCE\r\ncdmFieldName = discharge_to_concept_id\r\nfkDomain = Visit\r\n\r\n**********/\r\n\r\nSELECT num_violated_rows, CASE WHEN denominator.num_rows = 0 THEN 0 ELSE 1.0*num_violated_rows/denominator.num_rows END  AS pct_violated_rows, \r\n  denominator.num_rows as num_denominator_rows\r\nFROM\r\n(\r\n\tSELECT COUNT_BIG(violated_rows.violating_field) AS num_violated_rows\r\n\tFROM\r\n\t(\r\n\t\tSELECT 'VISIT_OCCURRENCE.discharge_to_concept_id' AS violating_field, cdmTable.* \r\n\t\t  FROM cdm_ibm_mdcd_v993.dbo.VISIT_OCCURRENCE cdmTable\r\n\t\t  LEFT JOIN cdm_ibm_mdcd_v993.dbo.concept co\r\n\t\t    ON cdmTable.discharge_to_concept_id = co.concept_id\r\n\t\t  \r\n\t\t WHERE co.concept_id != 0 AND co.domain_id != 'Visit'\r\n\t\t  \r\n\t) violated_rows\r\n) violated_row_count,\r\n( \r\n\tSELECT COUNT_BIG(*) AS num_rows\r\n\tFROM cdm_ibm_mdcd_v993.dbo.VISIT_OCCURRENCE cdmTable\r\n\t\r\n) denominator\r\n;","CHECK_NAME":"fkDomain","CHECK_LEVEL":"FIELD","CHECK_DESCRIPTION":"The number and percent of records that have a value in the discharge_to_concept_id field in the VISIT_OCCURRENCE table that do not conform to the Visit domain.","CDM_TABLE_NAME":"VISIT_OCCURRENCE","CDM_FIELD_NAME":"discharge_to_concept_id","SQL_FILE":"field_fk_domain.sql","CATEGORY":"Conformance","SUBCATEGORY":"Value","CONTEXT":"Verification","checkId":598,"FAILED":0,"THRESHOLD_VALUE":0,"_row":"7.8"},{"NUM_VIOLATED_ROWS":0,"PCT_VIOLATED_ROWS":0,"NUM_DENOMINATOR_ROWS":2589059072,"EXECUTION_TIME":"1.804959 secs","QUERY_TEXT":"\r\n/*********\r\nFIELD_FK_DOMAIN\r\n\r\nall standard concept ids are part of specified domain\r\n\r\nParameters used in this template:\r\ncdmDatabaseSchema = cdm_ibm_mdcd_v993.dbo\r\nvocabDatabaseSchema = cdm_ibm_mdcd_v993.dbo\r\ncdmTableName = CONDITION_OCCURRENCE\r\ncdmFieldName = condition_concept_id\r\nfkDomain = Condition\r\n\r\n**********/\r\n\r\nSELECT num_violated_rows, CASE WHEN denominator.num_rows = 0 THEN 0 ELSE 1.0*num_violated_rows/denominator.num_rows END  AS pct_violated_rows, \r\n  denominator.num_rows as num_denominator_rows\r\nFROM\r\n(\r\n\tSELECT COUNT_BIG(violated_rows.violating_field) AS num_violated_rows\r\n\tFROM\r\n\t(\r\n\t\tSELECT 'CONDITION_OCCURRENCE.condition_concept_id' AS violating_field, cdmTable.* \r\n\t\t  FROM cdm_ibm_mdcd_v993.dbo.CONDITION_OCCURRENCE cdmTable\r\n\t\t  LEFT JOIN cdm_ibm_mdcd_v993.dbo.concept co\r\n\t\t    ON cdmTable.condition_concept_id = co.concept_id\r\n\t\t  \r\n\t\t WHERE co.concept_id != 0 AND co.domain_id != 'Condition'\r\n\t\t  \r\n\t) violated_rows\r\n) violated_row_count,\r\n( \r\n\tSELECT COUNT_BIG(*) AS num_rows\r\n\tFROM cdm_ibm_mdcd_v993.dbo.CONDITION_OCCURRENCE cdmTable\r\n\t\r\n) denominator\r\n;","CHECK_NAME":"fkDomain","CHECK_LEVEL":"FIELD","CHECK_DESCRIPTION":"The number and percent of records that have a value in the condition_concept_id field in the CONDITION_OCCURRENCE table that do not conform to the Condition domain.","CDM_TABLE_NAME":"CONDITION_OCCURRENCE","CDM_FIELD_NAME":"condition_concept_id","SQL_FILE":"field_fk_domain.sql","CATEGORY":"Conformance","SUBCATEGORY":"Value","CONTEXT":"Verification","checkId":599,"FAILED":0,"THRESHOLD_VALUE":0,"_row":"7.9"},{"NUM_VIOLATED_ROWS":0,"PCT_VIOLATED_ROWS":0,"NUM_DENOMINATOR_ROWS":2589059072,"EXECUTION_TIME":"2.154927 secs","QUERY_TEXT":"\r\n/*********\r\nFIELD_FK_DOMAIN\r\n\r\nall standard concept ids are part of specified domain\r\n\r\nParameters used in this template:\r\ncdmDatabaseSchema = cdm_ibm_mdcd_v993.dbo\r\nvocabDatabaseSchema = cdm_ibm_mdcd_v993.dbo\r\ncdmTableName = CONDITION_OCCURRENCE\r\ncdmFieldName = condition_type_concept_id\r\nfkDomain = Type Concept\r\n\r\n**********/\r\n\r\nSELECT num_violated_rows, CASE WHEN denominator.num_rows = 0 THEN 0 ELSE 1.0*num_violated_rows/denominator.num_rows END  AS pct_violated_rows, \r\n  denominator.num_rows as num_denominator_rows\r\nFROM\r\n(\r\n\tSELECT COUNT_BIG(violated_rows.violating_field) AS num_violated_rows\r\n\tFROM\r\n\t(\r\n\t\tSELECT 'CONDITION_OCCURRENCE.condition_type_concept_id' AS violating_field, cdmTable.* \r\n\t\t  FROM cdm_ibm_mdcd_v993.dbo.CONDITION_OCCURRENCE cdmTable\r\n\t\t  LEFT JOIN cdm_ibm_mdcd_v993.dbo.concept co\r\n\t\t    ON cdmTable.condition_type_concept_id = co.concept_id\r\n\t\t  \r\n\t\t WHERE co.concept_id != 0 AND co.domain_id != 'Type Concept'\r\n\t\t  \r\n\t) violated_rows\r\n) violated_row_count,\r\n( \r\n\tSELECT COUNT_BIG(*) AS num_rows\r\n\tFROM cdm_ibm_mdcd_v993.dbo.CONDITION_OCCURRENCE cdmTable\r\n\t\r\n) denominator\r\n;","CHECK_NAME":"fkDomain","CHECK_LEVEL":"FIELD","CHECK_DESCRIPTION":"The number and percent of records that have a value in the condition_type_concept_id field in the CONDITION_OCCURRENCE table that do not conform to the Type Concept domain.","CDM_TABLE_NAME":"CONDITION_OCCURRENCE","CDM_FIELD_NAME":"condition_type_concept_id","SQL_FILE":"field_fk_domain.sql","CATEGORY":"Conformance","SUBCATEGORY":"Value","CONTEXT":"Verification","checkId":600,"FAILED":0,"THRESHOLD_VALUE":0,"_row":"7.10"},{"NUM_VIOLATED_ROWS":0,"PCT_VIOLATED_ROWS":0,"NUM_DENOMINATOR_ROWS":1125494098,"EXECUTION_TIME":"2.302937 secs","QUERY_TEXT":"\r\n/*********\r\nFIELD_FK_DOMAIN\r\n\r\nall standard concept ids are part of specified domain\r\n\r\nParameters used in this template:\r\ncdmDatabaseSchema = cdm_ibm_mdcd_v993.dbo\r\nvocabDatabaseSchema = cdm_ibm_mdcd_v993.dbo\r\ncdmTableName = DRUG_EXPOSURE\r\ncdmFieldName = drug_concept_id\r\nfkDomain = Drug\r\n\r\n**********/\r\n\r\nSELECT num_violated_rows, CASE WHEN denominator.num_rows = 0 THEN 0 ELSE 1.0*num_violated_rows/denominator.num_rows END  AS pct_violated_rows, \r\n  denominator.num_rows as num_denominator_rows\r\nFROM\r\n(\r\n\tSELECT COUNT_BIG(violated_rows.violating_field) AS num_violated_rows\r\n\tFROM\r\n\t(\r\n\t\tSELECT 'DRUG_EXPOSURE.drug_concept_id' AS violating_field, cdmTable.* \r\n\t\t  FROM cdm_ibm_mdcd_v993.dbo.DRUG_EXPOSURE cdmTable\r\n\t\t  LEFT JOIN cdm_ibm_mdcd_v993.dbo.concept co\r\n\t\t    ON cdmTable.drug_concept_id = co.concept_id\r\n\t\t  \r\n\t\t WHERE co.concept_id != 0 AND co.domain_id != 'Drug'\r\n\t\t  \r\n\t) violated_rows\r\n) violated_row_count,\r\n( \r\n\tSELECT COUNT_BIG(*) AS num_rows\r\n\tFROM cdm_ibm_mdcd_v993.dbo.DRUG_EXPOSURE cdmTable\r\n\t\r\n) denominator\r\n;","CHECK_NAME":"fkDomain","CHECK_LEVEL":"FIELD","CHECK_DESCRIPTION":"The number and percent of records that have a value in the drug_concept_id field in the DRUG_EXPOSURE table that do not conform to the Drug domain.","CDM_TABLE_NAME":"DRUG_EXPOSURE","CDM_FIELD_NAME":"drug_concept_id","SQL_FILE":"field_fk_domain.sql","CATEGORY":"Conformance","SUBCATEGORY":"Value","CONTEXT":"Verification","checkId":601,"FAILED":0,"THRESHOLD_VALUE":0,"_row":"7.11"},{"NUM_VIOLATED_ROWS":0,"PCT_VIOLATED_ROWS":0,"NUM_DENOMINATOR_ROWS":1125494098,"EXECUTION_TIME":"1.354959 secs","QUERY_TEXT":"\r\n/*********\r\nFIELD_FK_DOMAIN\r\n\r\nall standard concept ids are part of specified domain\r\n\r\nParameters used in this template:\r\ncdmDatabaseSchema = cdm_ibm_mdcd_v993.dbo\r\nvocabDatabaseSchema = cdm_ibm_mdcd_v993.dbo\r\ncdmTableName = DRUG_EXPOSURE\r\ncdmFieldName = drug_type_concept_id\r\nfkDomain = Type Concept\r\n\r\n**********/\r\n\r\nSELECT num_violated_rows, CASE WHEN denominator.num_rows = 0 THEN 0 ELSE 1.0*num_violated_rows/denominator.num_rows END  AS pct_violated_rows, \r\n  denominator.num_rows as num_denominator_rows\r\nFROM\r\n(\r\n\tSELECT COUNT_BIG(violated_rows.violating_field) AS num_violated_rows\r\n\tFROM\r\n\t(\r\n\t\tSELECT 'DRUG_EXPOSURE.drug_type_concept_id' AS violating_field, cdmTable.* \r\n\t\t  FROM cdm_ibm_mdcd_v993.dbo.DRUG_EXPOSURE cdmTable\r\n\t\t  LEFT JOIN cdm_ibm_mdcd_v993.dbo.concept co\r\n\t\t    ON cdmTable.drug_type_concept_id = co.concept_id\r\n\t\t  \r\n\t\t WHERE co.concept_id != 0 AND co.domain_id != 'Type Concept'\r\n\t\t  \r\n\t) violated_rows\r\n) violated_row_count,\r\n( \r\n\tSELECT COUNT_BIG(*) AS num_rows\r\n\tFROM cdm_ibm_mdcd_v993.dbo.DRUG_EXPOSURE cdmTable\r\n\t\r\n) denominator\r\n;","CHECK_NAME":"fkDomain","CHECK_LEVEL":"FIELD","CHECK_DESCRIPTION":"The number and percent of records that have a value in the drug_type_concept_id field in the DRUG_EXPOSURE table that do not conform to the Type Concept domain.","CDM_TABLE_NAME":"DRUG_EXPOSURE","CDM_FIELD_NAME":"drug_type_concept_id","SQL_FILE":"field_fk_domain.sql","CATEGORY":"Conformance","SUBCATEGORY":"Value","CONTEXT":"Verification","checkId":602,"FAILED":0,"THRESHOLD_VALUE":0,"_row":"7.12"},{"NUM_VIOLATED_ROWS":0,"PCT_VIOLATED_ROWS":0,"NUM_DENOMINATOR_ROWS":1125494098,"EXECUTION_TIME":"2.134948 secs","QUERY_TEXT":"\r\n/*********\r\nFIELD_FK_DOMAIN\r\n\r\nall standard concept ids are part of specified domain\r\n\r\nParameters used in this template:\r\ncdmDatabaseSchema = cdm_ibm_mdcd_v993.dbo\r\nvocabDatabaseSchema = cdm_ibm_mdcd_v993.dbo\r\ncdmTableName = DRUG_EXPOSURE\r\ncdmFieldName = route_concept_id\r\nfkDomain = Route\r\n\r\n**********/\r\n\r\nSELECT num_violated_rows, CASE WHEN denominator.num_rows = 0 THEN 0 ELSE 1.0*num_violated_rows/denominator.num_rows END  AS pct_violated_rows, \r\n  denominator.num_rows as num_denominator_rows\r\nFROM\r\n(\r\n\tSELECT COUNT_BIG(violated_rows.violating_field) AS num_violated_rows\r\n\tFROM\r\n\t(\r\n\t\tSELECT 'DRUG_EXPOSURE.route_concept_id' AS violating_field, cdmTable.* \r\n\t\t  FROM cdm_ibm_mdcd_v993.dbo.DRUG_EXPOSURE cdmTable\r\n\t\t  LEFT JOIN cdm_ibm_mdcd_v993.dbo.concept co\r\n\t\t    ON cdmTable.route_concept_id = co.concept_id\r\n\t\t  \r\n\t\t WHERE co.concept_id != 0 AND co.domain_id != 'Route'\r\n\t\t  \r\n\t) violated_rows\r\n) violated_row_count,\r\n( \r\n\tSELECT COUNT_BIG(*) AS num_rows\r\n\tFROM cdm_ibm_mdcd_v993.dbo.DRUG_EXPOSURE cdmTable\r\n\t\r\n) denominator\r\n;","CHECK_NAME":"fkDomain","CHECK_LEVEL":"FIELD","CHECK_DESCRIPTION":"The number and percent of records that have a value in the route_concept_id field in the DRUG_EXPOSURE table that do not conform to the Route domain.","CDM_TABLE_NAME":"DRUG_EXPOSURE","CDM_FIELD_NAME":"route_concept_id","SQL_FILE":"field_fk_domain.sql","CATEGORY":"Conformance","SUBCATEGORY":"Value","CONTEXT":"Verification","checkId":603,"FAILED":0,"THRESHOLD_VALUE":0,"_row":"7.13"},{"NUM_VIOLATED_ROWS":0,"PCT_VIOLATED_ROWS":0,"NUM_DENOMINATOR_ROWS":1962984994,"EXECUTION_TIME":"1.716964 secs","QUERY_TEXT":"\r\n/*********\r\nFIELD_FK_DOMAIN\r\n\r\nall standard concept ids are part of specified domain\r\n\r\nParameters used in this template:\r\ncdmDatabaseSchema = cdm_ibm_mdcd_v993.dbo\r\nvocabDatabaseSchema = cdm_ibm_mdcd_v993.dbo\r\ncdmTableName = PROCEDURE_OCCURRENCE\r\ncdmFieldName = procedure_concept_id\r\nfkDomain = Procedure\r\n\r\n**********/\r\n\r\nSELECT num_violated_rows, CASE WHEN denominator.num_rows = 0 THEN 0 ELSE 1.0*num_violated_rows/denominator.num_rows END  AS pct_violated_rows, \r\n  denominator.num_rows as num_denominator_rows\r\nFROM\r\n(\r\n\tSELECT COUNT_BIG(violated_rows.violating_field) AS num_violated_rows\r\n\tFROM\r\n\t(\r\n\t\tSELECT 'PROCEDURE_OCCURRENCE.procedure_concept_id' AS violating_field, cdmTable.* \r\n\t\t  FROM cdm_ibm_mdcd_v993.dbo.PROCEDURE_OCCURRENCE cdmTable\r\n\t\t  LEFT JOIN cdm_ibm_mdcd_v993.dbo.concept co\r\n\t\t    ON cdmTable.procedure_concept_id = co.concept_id\r\n\t\t  \r\n\t\t WHERE co.concept_id != 0 AND co.domain_id != 'Procedure'\r\n\t\t  \r\n\t) violated_rows\r\n) violated_row_count,\r\n( \r\n\tSELECT COUNT_BIG(*) AS num_rows\r\n\tFROM cdm_ibm_mdcd_v993.dbo.PROCEDURE_OCCURRENCE cdmTable\r\n\t\r\n) denominator\r\n;","CHECK_NAME":"fkDomain","CHECK_LEVEL":"FIELD","CHECK_DESCRIPTION":"The number and percent of records that have a value in the procedure_concept_id field in the PROCEDURE_OCCURRENCE table that do not conform to the Procedure domain.","CDM_TABLE_NAME":"PROCEDURE_OCCURRENCE","CDM_FIELD_NAME":"procedure_concept_id","SQL_FILE":"field_fk_domain.sql","CATEGORY":"Conformance","SUBCATEGORY":"Value","CONTEXT":"Verification","checkId":604,"FAILED":0,"THRESHOLD_VALUE":0,"_row":"7.14"},{"NUM_VIOLATED_ROWS":0,"PCT_VIOLATED_ROWS":0,"NUM_DENOMINATOR_ROWS":1962984994,"EXECUTION_TIME":"1.893947 secs","QUERY_TEXT":"\r\n/*********\r\nFIELD_FK_DOMAIN\r\n\r\nall standard concept ids are part of specified domain\r\n\r\nParameters used in this template:\r\ncdmDatabaseSchema = cdm_ibm_mdcd_v993.dbo\r\nvocabDatabaseSchema = cdm_ibm_mdcd_v993.dbo\r\ncdmTableName = PROCEDURE_OCCURRENCE\r\ncdmFieldName = procedure_type_concept_id\r\nfkDomain = Type Concept\r\n\r\n**********/\r\n\r\nSELECT num_violated_rows, CASE WHEN denominator.num_rows = 0 THEN 0 ELSE 1.0*num_violated_rows/denominator.num_rows END  AS pct_violated_rows, \r\n  denominator.num_rows as num_denominator_rows\r\nFROM\r\n(\r\n\tSELECT COUNT_BIG(violated_rows.violating_field) AS num_violated_rows\r\n\tFROM\r\n\t(\r\n\t\tSELECT 'PROCEDURE_OCCURRENCE.procedure_type_concept_id' AS violating_field, cdmTable.* \r\n\t\t  FROM cdm_ibm_mdcd_v993.dbo.PROCEDURE_OCCURRENCE cdmTable\r\n\t\t  LEFT JOIN cdm_ibm_mdcd_v993.dbo.concept co\r\n\t\t    ON cdmTable.procedure_type_concept_id = co.concept_id\r\n\t\t  \r\n\t\t WHERE co.concept_id != 0 AND co.domain_id != 'Type Concept'\r\n\t\t  \r\n\t) violated_rows\r\n) violated_row_count,\r\n( \r\n\tSELECT COUNT_BIG(*) AS num_rows\r\n\tFROM cdm_ibm_mdcd_v993.dbo.PROCEDURE_OCCURRENCE cdmTable\r\n\t\r\n) denominator\r\n;","CHECK_NAME":"fkDomain","CHECK_LEVEL":"FIELD","CHECK_DESCRIPTION":"The number and percent of records that have a value in the procedure_type_concept_id field in the PROCEDURE_OCCURRENCE table that do not conform to the Type Concept domain.","CDM_TABLE_NAME":"PROCEDURE_OCCURRENCE","CDM_FIELD_NAME":"procedure_type_concept_id","SQL_FILE":"field_fk_domain.sql","CATEGORY":"Conformance","SUBCATEGORY":"Value","CONTEXT":"Verification","checkId":605,"FAILED":0,"THRESHOLD_VALUE":0,"_row":"7.15"},{"NUM_VIOLATED_ROWS":0,"PCT_VIOLATED_ROWS":0,"NUM_DENOMINATOR_ROWS":128742181,"EXECUTION_TIME":"1.646894 secs","QUERY_TEXT":"\r\n/*********\r\nFIELD_FK_DOMAIN\r\n\r\nall standard concept ids are part of specified domain\r\n\r\nParameters used in this template:\r\ncdmDatabaseSchema = cdm_ibm_mdcd_v993.dbo\r\nvocabDatabaseSchema = cdm_ibm_mdcd_v993.dbo\r\ncdmTableName = DEVICE_EXPOSURE\r\ncdmFieldName = device_concept_id\r\nfkDomain = Device\r\n\r\n**********/\r\n\r\nSELECT num_violated_rows, CASE WHEN denominator.num_rows = 0 THEN 0 ELSE 1.0*num_violated_rows/denominator.num_rows END  AS pct_violated_rows, \r\n  denominator.num_rows as num_denominator_rows\r\nFROM\r\n(\r\n\tSELECT COUNT_BIG(violated_rows.violating_field) AS num_violated_rows\r\n\tFROM\r\n\t(\r\n\t\tSELECT 'DEVICE_EXPOSURE.device_concept_id' AS violating_field, cdmTable.* \r\n\t\t  FROM cdm_ibm_mdcd_v993.dbo.DEVICE_EXPOSURE cdmTable\r\n\t\t  LEFT JOIN cdm_ibm_mdcd_v993.dbo.concept co\r\n\t\t    ON cdmTable.device_concept_id = co.concept_id\r\n\t\t  \r\n\t\t WHERE co.concept_id != 0 AND co.domain_id != 'Device'\r\n\t\t  \r\n\t) violated_rows\r\n) violated_row_count,\r\n( \r\n\tSELECT COUNT_BIG(*) AS num_rows\r\n\tFROM cdm_ibm_mdcd_v993.dbo.DEVICE_EXPOSURE cdmTable\r\n\t\r\n) denominator\r\n;","CHECK_NAME":"fkDomain","CHECK_LEVEL":"FIELD","CHECK_DESCRIPTION":"The number and percent of records that have a value in the device_concept_id field in the DEVICE_EXPOSURE table that do not conform to the Device domain.","CDM_TABLE_NAME":"DEVICE_EXPOSURE","CDM_FIELD_NAME":"device_concept_id","SQL_FILE":"field_fk_domain.sql","CATEGORY":"Conformance","SUBCATEGORY":"Value","CONTEXT":"Verification","checkId":606,"FAILED":0,"THRESHOLD_VALUE":0,"_row":"7.16"},{"NUM_VIOLATED_ROWS":0,"PCT_VIOLATED_ROWS":0,"NUM_DENOMINATOR_ROWS":128742181,"EXECUTION_TIME":"1.209975 secs","QUERY_TEXT":"\r\n/*********\r\nFIELD_FK_DOMAIN\r\n\r\nall standard concept ids are part of specified domain\r\n\r\nParameters used in this template:\r\ncdmDatabaseSchema = cdm_ibm_mdcd_v993.dbo\r\nvocabDatabaseSchema = cdm_ibm_mdcd_v993.dbo\r\ncdmTableName = DEVICE_EXPOSURE\r\ncdmFieldName = device_type_concept_id\r\nfkDomain = Type Concept\r\n\r\n**********/\r\n\r\nSELECT num_violated_rows, CASE WHEN denominator.num_rows = 0 THEN 0 ELSE 1.0*num_violated_rows/denominator.num_rows END  AS pct_violated_rows, \r\n  denominator.num_rows as num_denominator_rows\r\nFROM\r\n(\r\n\tSELECT COUNT_BIG(violated_rows.violating_field) AS num_violated_rows\r\n\tFROM\r\n\t(\r\n\t\tSELECT 'DEVICE_EXPOSURE.device_type_concept_id' AS violating_field, cdmTable.* \r\n\t\t  FROM cdm_ibm_mdcd_v993.dbo.DEVICE_EXPOSURE cdmTable\r\n\t\t  LEFT JOIN cdm_ibm_mdcd_v993.dbo.concept co\r\n\t\t    ON cdmTable.device_type_concept_id = co.concept_id\r\n\t\t  \r\n\t\t WHERE co.concept_id != 0 AND co.domain_id != 'Type Concept'\r\n\t\t  \r\n\t) violated_rows\r\n) violated_row_count,\r\n( \r\n\tSELECT COUNT_BIG(*) AS num_rows\r\n\tFROM cdm_ibm_mdcd_v993.dbo.DEVICE_EXPOSURE cdmTable\r\n\t\r\n) denominator\r\n;","CHECK_NAME":"fkDomain","CHECK_LEVEL":"FIELD","CHECK_DESCRIPTION":"The number and percent of records that have a value in the device_type_concept_id field in the DEVICE_EXPOSURE table that do not conform to the Type Concept domain.","CDM_TABLE_NAME":"DEVICE_EXPOSURE","CDM_FIELD_NAME":"device_type_concept_id","SQL_FILE":"field_fk_domain.sql","CATEGORY":"Conformance","SUBCATEGORY":"Value","CONTEXT":"Verification","checkId":607,"FAILED":0,"THRESHOLD_VALUE":0,"_row":"7.17"},{"NUM_VIOLATED_ROWS":0,"PCT_VIOLATED_ROWS":0,"NUM_DENOMINATOR_ROWS":543034374,"EXECUTION_TIME":"1.185957 secs","QUERY_TEXT":"\r\n/*********\r\nFIELD_FK_DOMAIN\r\n\r\nall standard concept ids are part of specified domain\r\n\r\nParameters used in this template:\r\ncdmDatabaseSchema = cdm_ibm_mdcd_v993.dbo\r\nvocabDatabaseSchema = cdm_ibm_mdcd_v993.dbo\r\ncdmTableName = MEASUREMENT\r\ncdmFieldName = measurement_concept_id\r\nfkDomain = Measurement\r\n\r\n**********/\r\n\r\nSELECT num_violated_rows, CASE WHEN denominator.num_rows = 0 THEN 0 ELSE 1.0*num_violated_rows/denominator.num_rows END  AS pct_violated_rows, \r\n  denominator.num_rows as num_denominator_rows\r\nFROM\r\n(\r\n\tSELECT COUNT_BIG(violated_rows.violating_field) AS num_violated_rows\r\n\tFROM\r\n\t(\r\n\t\tSELECT 'MEASUREMENT.measurement_concept_id' AS violating_field, cdmTable.* \r\n\t\t  FROM cdm_ibm_mdcd_v993.dbo.MEASUREMENT cdmTable\r\n\t\t  LEFT JOIN cdm_ibm_mdcd_v993.dbo.concept co\r\n\t\t    ON cdmTable.measurement_concept_id = co.concept_id\r\n\t\t  \r\n\t\t WHERE co.concept_id != 0 AND co.domain_id != 'Measurement'\r\n\t\t  \r\n\t) violated_rows\r\n) violated_row_count,\r\n( \r\n\tSELECT COUNT_BIG(*) AS num_rows\r\n\tFROM cdm_ibm_mdcd_v993.dbo.MEASUREMENT cdmTable\r\n\t\r\n) denominator\r\n;","CHECK_NAME":"fkDomain","CHECK_LEVEL":"FIELD","CHECK_DESCRIPTION":"The number and percent of records that have a value in the measurement_concept_id field in the MEASUREMENT table that do not conform to the Measurement domain.","CDM_TABLE_NAME":"MEASUREMENT","CDM_FIELD_NAME":"measurement_concept_id","SQL_FILE":"field_fk_domain.sql","CATEGORY":"Conformance","SUBCATEGORY":"Value","CONTEXT":"Verification","checkId":608,"FAILED":0,"THRESHOLD_VALUE":0,"_row":"7.18"},{"NUM_VIOLATED_ROWS":0,"PCT_VIOLATED_ROWS":0,"NUM_DENOMINATOR_ROWS":543034374,"EXECUTION_TIME":"1.289953 secs","QUERY_TEXT":"\r\n/*********\r\nFIELD_FK_DOMAIN\r\n\r\nall standard concept ids are part of specified domain\r\n\r\nParameters used in this template:\r\ncdmDatabaseSchema = cdm_ibm_mdcd_v993.dbo\r\nvocabDatabaseSchema = cdm_ibm_mdcd_v993.dbo\r\ncdmTableName = MEASUREMENT\r\ncdmFieldName = measurement_type_concept_id\r\nfkDomain = Type Concept\r\n\r\n**********/\r\n\r\nSELECT num_violated_rows, CASE WHEN denominator.num_rows = 0 THEN 0 ELSE 1.0*num_violated_rows/denominator.num_rows END  AS pct_violated_rows, \r\n  denominator.num_rows as num_denominator_rows\r\nFROM\r\n(\r\n\tSELECT COUNT_BIG(violated_rows.violating_field) AS num_violated_rows\r\n\tFROM\r\n\t(\r\n\t\tSELECT 'MEASUREMENT.measurement_type_concept_id' AS violating_field, cdmTable.* \r\n\t\t  FROM cdm_ibm_mdcd_v993.dbo.MEASUREMENT cdmTable\r\n\t\t  LEFT JOIN cdm_ibm_mdcd_v993.dbo.concept co\r\n\t\t    ON cdmTable.measurement_type_concept_id = co.concept_id\r\n\t\t  \r\n\t\t WHERE co.concept_id != 0 AND co.domain_id != 'Type Concept'\r\n\t\t  \r\n\t) violated_rows\r\n) violated_row_count,\r\n( \r\n\tSELECT COUNT_BIG(*) AS num_rows\r\n\tFROM cdm_ibm_mdcd_v993.dbo.MEASUREMENT cdmTable\r\n\t\r\n) denominator\r\n;","CHECK_NAME":"fkDomain","CHECK_LEVEL":"FIELD","CHECK_DESCRIPTION":"The number and percent of records that have a value in the measurement_type_concept_id field in the MEASUREMENT table that do not conform to the Type Concept domain.","CDM_TABLE_NAME":"MEASUREMENT","CDM_FIELD_NAME":"measurement_type_concept_id","SQL_FILE":"field_fk_domain.sql","CATEGORY":"Conformance","SUBCATEGORY":"Value","CONTEXT":"Verification","checkId":609,"FAILED":0,"THRESHOLD_VALUE":0,"_row":"7.19"},{"NUM_VIOLATED_ROWS":0,"PCT_VIOLATED_ROWS":0,"NUM_DENOMINATOR_ROWS":543034374,"EXECUTION_TIME":"1.275973 secs","QUERY_TEXT":"\r\n/*********\r\nFIELD_FK_DOMAIN\r\n\r\nall standard concept ids are part of specified domain\r\n\r\nParameters used in this template:\r\ncdmDatabaseSchema = cdm_ibm_mdcd_v993.dbo\r\nvocabDatabaseSchema = cdm_ibm_mdcd_v993.dbo\r\ncdmTableName = MEASUREMENT\r\ncdmFieldName = unit_concept_id\r\nfkDomain = Unit\r\n\r\n**********/\r\n\r\nSELECT num_violated_rows, CASE WHEN denominator.num_rows = 0 THEN 0 ELSE 1.0*num_violated_rows/denominator.num_rows END  AS pct_violated_rows, \r\n  denominator.num_rows as num_denominator_rows\r\nFROM\r\n(\r\n\tSELECT COUNT_BIG(violated_rows.violating_field) AS num_violated_rows\r\n\tFROM\r\n\t(\r\n\t\tSELECT 'MEASUREMENT.unit_concept_id' AS violating_field, cdmTable.* \r\n\t\t  FROM cdm_ibm_mdcd_v993.dbo.MEASUREMENT cdmTable\r\n\t\t  LEFT JOIN cdm_ibm_mdcd_v993.dbo.concept co\r\n\t\t    ON cdmTable.unit_concept_id = co.concept_id\r\n\t\t  \r\n\t\t WHERE co.concept_id != 0 AND co.domain_id != 'Unit'\r\n\t\t  \r\n\t) violated_rows\r\n) violated_row_count,\r\n( \r\n\tSELECT COUNT_BIG(*) AS num_rows\r\n\tFROM cdm_ibm_mdcd_v993.dbo.MEASUREMENT cdmTable\r\n\t\r\n) denominator\r\n;","CHECK_NAME":"fkDomain","CHECK_LEVEL":"FIELD","CHECK_DESCRIPTION":"The number and percent of records that have a value in the unit_concept_id field in the MEASUREMENT table that do not conform to the Unit domain.","CDM_TABLE_NAME":"MEASUREMENT","CDM_FIELD_NAME":"unit_concept_id","SQL_FILE":"field_fk_domain.sql","CATEGORY":"Conformance","SUBCATEGORY":"Value","CONTEXT":"Verification","checkId":610,"FAILED":0,"THRESHOLD_VALUE":0,"_row":"7.20"},{"NUM_VIOLATED_ROWS":0,"PCT_VIOLATED_ROWS":0,"NUM_DENOMINATOR_ROWS":1957264378,"EXECUTION_TIME":"1.695955 secs","QUERY_TEXT":"\r\n/*********\r\nFIELD_FK_DOMAIN\r\n\r\nall standard concept ids are part of specified domain\r\n\r\nParameters used in this template:\r\ncdmDatabaseSchema = cdm_ibm_mdcd_v993.dbo\r\nvocabDatabaseSchema = cdm_ibm_mdcd_v993.dbo\r\ncdmTableName = VISIT_DETAIL\r\ncdmFieldName = visit_detail_concept_id\r\nfkDomain = Visit\r\n\r\n**********/\r\n\r\nSELECT num_violated_rows, CASE WHEN denominator.num_rows = 0 THEN 0 ELSE 1.0*num_violated_rows/denominator.num_rows END  AS pct_violated_rows, \r\n  denominator.num_rows as num_denominator_rows\r\nFROM\r\n(\r\n\tSELECT COUNT_BIG(violated_rows.violating_field) AS num_violated_rows\r\n\tFROM\r\n\t(\r\n\t\tSELECT 'VISIT_DETAIL.visit_detail_concept_id' AS violating_field, cdmTable.* \r\n\t\t  FROM cdm_ibm_mdcd_v993.dbo.VISIT_DETAIL cdmTable\r\n\t\t  LEFT JOIN cdm_ibm_mdcd_v993.dbo.concept co\r\n\t\t    ON cdmTable.visit_detail_concept_id = co.concept_id\r\n\t\t  \r\n\t\t WHERE co.concept_id != 0 AND co.domain_id != 'Visit'\r\n\t\t  \r\n\t) violated_rows\r\n) violated_row_count,\r\n( \r\n\tSELECT COUNT_BIG(*) AS num_rows\r\n\tFROM cdm_ibm_mdcd_v993.dbo.VISIT_DETAIL cdmTable\r\n\t\r\n) denominator\r\n;","CHECK_NAME":"fkDomain","CHECK_LEVEL":"FIELD","CHECK_DESCRIPTION":"The number and percent of records that have a value in the visit_detail_concept_id field in the VISIT_DETAIL table that do not conform to the Visit domain.","CDM_TABLE_NAME":"VISIT_DETAIL","CDM_FIELD_NAME":"visit_detail_concept_id","SQL_FILE":"field_fk_domain.sql","CATEGORY":"Conformance","SUBCATEGORY":"Value","CONTEXT":"Verification","checkId":611,"FAILED":0,"THRESHOLD_VALUE":0,"_row":"7.21"},{"NUM_VIOLATED_ROWS":0,"PCT_VIOLATED_ROWS":0,"NUM_DENOMINATOR_ROWS":1957264378,"EXECUTION_TIME":"1.049963 secs","QUERY_TEXT":"\r\n/*********\r\nFIELD_FK_DOMAIN\r\n\r\nall standard concept ids are part of specified domain\r\n\r\nParameters used in this template:\r\ncdmDatabaseSchema = cdm_ibm_mdcd_v993.dbo\r\nvocabDatabaseSchema = cdm_ibm_mdcd_v993.dbo\r\ncdmTableName = VISIT_DETAIL\r\ncdmFieldName = visit_detail_type_concept_id\r\nfkDomain = Type Concept\r\n\r\n**********/\r\n\r\nSELECT num_violated_rows, CASE WHEN denominator.num_rows = 0 THEN 0 ELSE 1.0*num_violated_rows/denominator.num_rows END  AS pct_violated_rows, \r\n  denominator.num_rows as num_denominator_rows\r\nFROM\r\n(\r\n\tSELECT COUNT_BIG(violated_rows.violating_field) AS num_violated_rows\r\n\tFROM\r\n\t(\r\n\t\tSELECT 'VISIT_DETAIL.visit_detail_type_concept_id' AS violating_field, cdmTable.* \r\n\t\t  FROM cdm_ibm_mdcd_v993.dbo.VISIT_DETAIL cdmTable\r\n\t\t  LEFT JOIN cdm_ibm_mdcd_v993.dbo.concept co\r\n\t\t    ON cdmTable.visit_detail_type_concept_id = co.concept_id\r\n\t\t  \r\n\t\t WHERE co.concept_id != 0 AND co.domain_id != 'Type Concept'\r\n\t\t  \r\n\t) violated_rows\r\n) violated_row_count,\r\n( \r\n\tSELECT COUNT_BIG(*) AS num_rows\r\n\tFROM cdm_ibm_mdcd_v993.dbo.VISIT_DETAIL cdmTable\r\n\t\r\n) denominator\r\n;","CHECK_NAME":"fkDomain","CHECK_LEVEL":"FIELD","CHECK_DESCRIPTION":"The number and percent of records that have a value in the visit_detail_type_concept_id field in the VISIT_DETAIL table that do not conform to the Type Concept domain.","CDM_TABLE_NAME":"VISIT_DETAIL","CDM_FIELD_NAME":"visit_detail_type_concept_id","SQL_FILE":"field_fk_domain.sql","CATEGORY":"Conformance","SUBCATEGORY":"Value","CONTEXT":"Verification","checkId":612,"FAILED":0,"THRESHOLD_VALUE":0,"_row":"7.22"},{"NUM_VIOLATED_ROWS":0,"PCT_VIOLATED_ROWS":0,"NUM_DENOMINATOR_ROWS":2269399531,"EXECUTION_TIME":"1.298971 secs","QUERY_TEXT":"\r\n/*********\r\nFIELD_FK_DOMAIN\r\n\r\nall standard concept ids are part of specified domain\r\n\r\nParameters used in this template:\r\ncdmDatabaseSchema = cdm_ibm_mdcd_v993.dbo\r\nvocabDatabaseSchema = cdm_ibm_mdcd_v993.dbo\r\ncdmTableName = OBSERVATION\r\ncdmFieldName = observation_type_concept_id\r\nfkDomain = Type Concept\r\n\r\n**********/\r\n\r\nSELECT num_violated_rows, CASE WHEN denominator.num_rows = 0 THEN 0 ELSE 1.0*num_violated_rows/denominator.num_rows END  AS pct_violated_rows, \r\n  denominator.num_rows as num_denominator_rows\r\nFROM\r\n(\r\n\tSELECT COUNT_BIG(violated_rows.violating_field) AS num_violated_rows\r\n\tFROM\r\n\t(\r\n\t\tSELECT 'OBSERVATION.observation_type_concept_id' AS violating_field, cdmTable.* \r\n\t\t  FROM cdm_ibm_mdcd_v993.dbo.OBSERVATION cdmTable\r\n\t\t  LEFT JOIN cdm_ibm_mdcd_v993.dbo.concept co\r\n\t\t    ON cdmTable.observation_type_concept_id = co.concept_id\r\n\t\t  \r\n\t\t WHERE co.concept_id != 0 AND co.domain_id != 'Type Concept'\r\n\t\t  \r\n\t) violated_rows\r\n) violated_row_count,\r\n( \r\n\tSELECT COUNT_BIG(*) AS num_rows\r\n\tFROM cdm_ibm_mdcd_v993.dbo.OBSERVATION cdmTable\r\n\t\r\n) denominator\r\n;","CHECK_NAME":"fkDomain","CHECK_LEVEL":"FIELD","CHECK_DESCRIPTION":"The number and percent of records that have a value in the observation_type_concept_id field in the OBSERVATION table that do not conform to the Type Concept domain.","CDM_TABLE_NAME":"OBSERVATION","CDM_FIELD_NAME":"observation_type_concept_id","SQL_FILE":"field_fk_domain.sql","CATEGORY":"Conformance","SUBCATEGORY":"Value","CONTEXT":"Verification","checkId":613,"FAILED":0,"THRESHOLD_VALUE":0,"_row":"7.23"},{"NUM_VIOLATED_ROWS":0,"PCT_VIOLATED_ROWS":0,"NUM_DENOMINATOR_ROWS":2269399531,"EXECUTION_TIME":"1.878966 secs","QUERY_TEXT":"\r\n/*********\r\nFIELD_FK_DOMAIN\r\n\r\nall standard concept ids are part of specified domain\r\n\r\nParameters used in this template:\r\ncdmDatabaseSchema = cdm_ibm_mdcd_v993.dbo\r\nvocabDatabaseSchema = cdm_ibm_mdcd_v993.dbo\r\ncdmTableName = OBSERVATION\r\ncdmFieldName = unit_concept_id\r\nfkDomain = Unit\r\n\r\n**********/\r\n\r\nSELECT num_violated_rows, CASE WHEN denominator.num_rows = 0 THEN 0 ELSE 1.0*num_violated_rows/denominator.num_rows END  AS pct_violated_rows, \r\n  denominator.num_rows as num_denominator_rows\r\nFROM\r\n(\r\n\tSELECT COUNT_BIG(violated_rows.violating_field) AS num_violated_rows\r\n\tFROM\r\n\t(\r\n\t\tSELECT 'OBSERVATION.unit_concept_id' AS violating_field, cdmTable.* \r\n\t\t  FROM cdm_ibm_mdcd_v993.dbo.OBSERVATION cdmTable\r\n\t\t  LEFT JOIN cdm_ibm_mdcd_v993.dbo.concept co\r\n\t\t    ON cdmTable.unit_concept_id = co.concept_id\r\n\t\t  \r\n\t\t WHERE co.concept_id != 0 AND co.domain_id != 'Unit'\r\n\t\t  \r\n\t) violated_rows\r\n) violated_row_count,\r\n( \r\n\tSELECT COUNT_BIG(*) AS num_rows\r\n\tFROM cdm_ibm_mdcd_v993.dbo.OBSERVATION cdmTable\r\n\t\r\n) denominator\r\n;","CHECK_NAME":"fkDomain","CHECK_LEVEL":"FIELD","CHECK_DESCRIPTION":"The number and percent of records that have a value in the unit_concept_id field in the OBSERVATION table that do not conform to the Unit domain.","CDM_TABLE_NAME":"OBSERVATION","CDM_FIELD_NAME":"unit_concept_id","SQL_FILE":"field_fk_domain.sql","CATEGORY":"Conformance","SUBCATEGORY":"Value","CONTEXT":"Verification","checkId":614,"FAILED":0,"THRESHOLD_VALUE":0,"_row":"7.24"},{"NUM_VIOLATED_ROWS":0,"PCT_VIOLATED_ROWS":0,"NUM_DENOMINATOR_ROWS":1312287,"EXECUTION_TIME":"0.128995 secs","QUERY_TEXT":"\r\n/*********\r\nFIELD_FK_DOMAIN\r\n\r\nall standard concept ids are part of specified domain\r\n\r\nParameters used in this template:\r\ncdmDatabaseSchema = cdm_ibm_mdcd_v993.dbo\r\nvocabDatabaseSchema = cdm_ibm_mdcd_v993.dbo\r\ncdmTableName = PROVIDER\r\ncdmFieldName = gender_concept_id\r\nfkDomain = Gender\r\n\r\n**********/\r\n\r\nSELECT num_violated_rows, CASE WHEN denominator.num_rows = 0 THEN 0 ELSE 1.0*num_violated_rows/denominator.num_rows END  AS pct_violated_rows, \r\n  denominator.num_rows as num_denominator_rows\r\nFROM\r\n(\r\n\tSELECT COUNT_BIG(violated_rows.violating_field) AS num_violated_rows\r\n\tFROM\r\n\t(\r\n\t\tSELECT 'PROVIDER.gender_concept_id' AS violating_field, cdmTable.* \r\n\t\t  FROM cdm_ibm_mdcd_v993.dbo.PROVIDER cdmTable\r\n\t\t  LEFT JOIN cdm_ibm_mdcd_v993.dbo.concept co\r\n\t\t    ON cdmTable.gender_concept_id = co.concept_id\r\n\t\t  \r\n\t\t WHERE co.concept_id != 0 AND co.domain_id != 'Gender'\r\n\t\t  \r\n\t) violated_rows\r\n) violated_row_count,\r\n( \r\n\tSELECT COUNT_BIG(*) AS num_rows\r\n\tFROM cdm_ibm_mdcd_v993.dbo.PROVIDER cdmTable\r\n\t\r\n) denominator\r\n;","CHECK_NAME":"fkDomain","CHECK_LEVEL":"FIELD","CHECK_DESCRIPTION":"The number and percent of records that have a value in the gender_concept_id field in the PROVIDER table that do not conform to the Gender domain.","CDM_TABLE_NAME":"PROVIDER","CDM_FIELD_NAME":"gender_concept_id","SQL_FILE":"field_fk_domain.sql","CATEGORY":"Conformance","SUBCATEGORY":"Value","CONTEXT":"Verification","checkId":615,"FAILED":0,"THRESHOLD_VALUE":0,"_row":"7.25"},{"NUM_VIOLATED_ROWS":0,"PCT_VIOLATED_ROWS":0,"NUM_DENOMINATOR_ROWS":573389325,"EXECUTION_TIME":"1.353972 secs","QUERY_TEXT":"\r\n/*********\r\nFIELD_FK_DOMAIN\r\n\r\nall standard concept ids are part of specified domain\r\n\r\nParameters used in this template:\r\ncdmDatabaseSchema = cdm_ibm_mdcd_v993.dbo\r\nvocabDatabaseSchema = cdm_ibm_mdcd_v993.dbo\r\ncdmTableName = DRUG_ERA\r\ncdmFieldName = drug_concept_id\r\nfkDomain = Drug\r\n\r\n**********/\r\n\r\nSELECT num_violated_rows, CASE WHEN denominator.num_rows = 0 THEN 0 ELSE 1.0*num_violated_rows/denominator.num_rows END  AS pct_violated_rows, \r\n  denominator.num_rows as num_denominator_rows\r\nFROM\r\n(\r\n\tSELECT COUNT_BIG(violated_rows.violating_field) AS num_violated_rows\r\n\tFROM\r\n\t(\r\n\t\tSELECT 'DRUG_ERA.drug_concept_id' AS violating_field, cdmTable.* \r\n\t\t  FROM cdm_ibm_mdcd_v993.dbo.DRUG_ERA cdmTable\r\n\t\t  LEFT JOIN cdm_ibm_mdcd_v993.dbo.concept co\r\n\t\t    ON cdmTable.drug_concept_id = co.concept_id\r\n\t\t  \r\n\t\t WHERE co.concept_id != 0 AND co.domain_id != 'Drug'\r\n\t\t  \r\n\t) violated_rows\r\n) violated_row_count,\r\n( \r\n\tSELECT COUNT_BIG(*) AS num_rows\r\n\tFROM cdm_ibm_mdcd_v993.dbo.DRUG_ERA cdmTable\r\n\t\r\n) denominator\r\n;","CHECK_NAME":"fkDomain","CHECK_LEVEL":"FIELD","CHECK_DESCRIPTION":"The number and percent of records that have a value in the drug_concept_id field in the DRUG_ERA table that do not conform to the Drug domain.","CDM_TABLE_NAME":"DRUG_ERA","CDM_FIELD_NAME":"drug_concept_id","SQL_FILE":"field_fk_domain.sql","CATEGORY":"Conformance","SUBCATEGORY":"Value","CONTEXT":"Verification","checkId":616,"FAILED":0,"THRESHOLD_VALUE":0,"_row":"7.26"},{"NUM_VIOLATED_ROWS":0,"PCT_VIOLATED_ROWS":0,"NUM_DENOMINATOR_ROWS":1056178461,"EXECUTION_TIME":"1.132951 secs","QUERY_TEXT":"\r\n/*********\r\nFIELD_FK_DOMAIN\r\n\r\nall standard concept ids are part of specified domain\r\n\r\nParameters used in this template:\r\ncdmDatabaseSchema = cdm_ibm_mdcd_v993.dbo\r\nvocabDatabaseSchema = cdm_ibm_mdcd_v993.dbo\r\ncdmTableName = CONDITION_ERA\r\ncdmFieldName = condition_concept_id\r\nfkDomain = Condition\r\n\r\n**********/\r\n\r\nSELECT num_violated_rows, CASE WHEN denominator.num_rows = 0 THEN 0 ELSE 1.0*num_violated_rows/denominator.num_rows END  AS pct_violated_rows, \r\n  denominator.num_rows as num_denominator_rows\r\nFROM\r\n(\r\n\tSELECT COUNT_BIG(violated_rows.violating_field) AS num_violated_rows\r\n\tFROM\r\n\t(\r\n\t\tSELECT 'CONDITION_ERA.condition_concept_id' AS violating_field, cdmTable.* \r\n\t\t  FROM cdm_ibm_mdcd_v993.dbo.CONDITION_ERA cdmTable\r\n\t\t  LEFT JOIN cdm_ibm_mdcd_v993.dbo.concept co\r\n\t\t    ON cdmTable.condition_concept_id = co.concept_id\r\n\t\t  \r\n\t\t WHERE co.concept_id != 0 AND co.domain_id != 'Condition'\r\n\t\t  \r\n\t) violated_rows\r\n) violated_row_count,\r\n( \r\n\tSELECT COUNT_BIG(*) AS num_rows\r\n\tFROM cdm_ibm_mdcd_v993.dbo.CONDITION_ERA cdmTable\r\n\t\r\n) denominator\r\n;","CHECK_NAME":"fkDomain","CHECK_LEVEL":"FIELD","CHECK_DESCRIPTION":"The number and percent of records that have a value in the condition_concept_id field in the CONDITION_ERA table that do not conform to the Condition domain.","CDM_TABLE_NAME":"CONDITION_ERA","CDM_FIELD_NAME":"condition_concept_id","SQL_FILE":"field_fk_domain.sql","CATEGORY":"Conformance","SUBCATEGORY":"Value","CONTEXT":"Verification","checkId":617,"FAILED":0,"THRESHOLD_VALUE":0,"_row":"7.27"},{"NUM_VIOLATED_ROWS":78372766,"PCT_VIOLATED_ROWS":0.1367,"NUM_DENOMINATOR_ROWS":573389325,"EXECUTION_TIME":"1.071970 secs","QUERY_TEXT":"\r\n/*********\r\nFK_CLASS\r\nDrug era standard concepts, ingredients only\r\n\r\nParameters used in this template:\r\ncdmDatabaseSchema = cdm_ibm_mdcd_v993.dbo\r\nvocabDatabaseSchema = cdm_ibm_mdcd_v993.dbo\r\ncdmTableName = DRUG_ERA\r\ncdmFieldName = drug_concept_id\r\nfkClass = Ingredient\r\n\r\n**********/\r\n\r\n\r\nSELECT num_violated_rows, CASE WHEN denominator.num_rows = 0 THEN 0 ELSE 1.0*num_violated_rows/denominator.num_rows END  AS pct_violated_rows, \r\n  denominator.num_rows as num_denominator_rows\r\nFROM\r\n(\r\n\tSELECT COUNT_BIG(violated_rows.violating_field) AS num_violated_rows\r\n\tFROM\r\n\t(\r\n\t\tSELECT 'DRUG_ERA.drug_concept_id' AS violating_field, cdmTable.* \r\n\t\tFROM cdm_ibm_mdcd_v993.dbo.DRUG_ERA cdmTable\r\n\t\tLEFT JOIN cdm_ibm_mdcd_v993.dbo.concept co\r\n\t\tON cdmTable.drug_concept_id = co.concept_id\r\n\t\t\r\n    WHERE co.concept_id != 0 AND (co.concept_class_id != 'Ingredient') \r\n\t) violated_rows\r\n) violated_row_count,\r\n( \r\n\tSELECT COUNT_BIG(*) AS num_rows\r\n\tFROM cdm_ibm_mdcd_v993.dbo.DRUG_ERA cdmTable\r\n\t\r\n) denominator\r\n;\r\n","CHECK_NAME":"fkClass","CHECK_LEVEL":"FIELD","CHECK_DESCRIPTION":"The number and percent of records that have a value in the drug_concept_id field in the DRUG_ERA table that do not conform to the Ingredient class.","CDM_TABLE_NAME":"DRUG_ERA","CDM_FIELD_NAME":"drug_concept_id","SQL_FILE":"field_fk_class.sql","CATEGORY":"Conformance","SUBCATEGORY":"Computational","CONTEXT":"Verification","checkId":618,"FAILED":1,"THRESHOLD_VALUE":0,"_row":"8"},{"NUM_VIOLATED_ROWS":0,"PCT_VIOLATED_ROWS":0,"NUM_DENOMINATOR_ROWS":28095636,"EXECUTION_TIME":"0.981977 secs","QUERY_TEXT":"\r\n/*********\r\nFIELD_IS_STANDARD_VALID_CONCEPT\r\n\r\nall standard concept id fields are standard and valid\r\n\r\nParameters used in this template:\r\ncdmDatabaseSchema = cdm_ibm_mdcd_v993.dbo\r\nvocabDatabaseSchema = cdm_ibm_mdcd_v993.dbo\r\ncdmTableName = PERSON\r\ncdmFieldName = gender_concept_id\r\n\r\n**********/\r\n\r\nSELECT num_violated_rows, CASE WHEN denominator.num_rows = 0 THEN 0 ELSE 1.0*num_violated_rows/denominator.num_rows END  AS pct_violated_rows, \r\n  denominator.num_rows as num_denominator_rows\r\nFROM\r\n(\r\n\tSELECT COUNT_BIG(violated_rows.violating_field) AS num_violated_rows\r\n\tFROM\r\n\t(\r\n\t\tSELECT 'PERSON.gender_concept_id' AS violating_field, cdmTable.* \r\n\t\t  FROM cdm_ibm_mdcd_v993.dbo.PERSON cdmTable\r\n\t\t  \r\n\t\t  join cdm_ibm_mdcd_v993.dbo.concept co ON cdmTable.gender_concept_id = co.concept_id\r\n\t\t  WHERE co.concept_id != 0 AND (co.standard_concept != 'S' OR co.invalid_reason IS NOT NULL ) \r\n  ) violated_rows\r\n) violated_row_count,\r\n( \r\n\tSELECT COUNT_BIG(*) AS num_rows\r\n\tFROM cdm_ibm_mdcd_v993.dbo.PERSON cdmTable\r\n\t\r\n) denominator\r\n;","CHECK_NAME":"isStandardValidConcept","CHECK_LEVEL":"FIELD","CHECK_DESCRIPTION":"The number and percent of records that do not have a standard, valid concept in the gender_concept_id field in the PERSON table. ","CDM_TABLE_NAME":"PERSON","CDM_FIELD_NAME":"gender_concept_id","SQL_FILE":"field_is_standard_valid_concept.sql","CATEGORY":"Conformance","SUBCATEGORY":"","CONTEXT":"Verification","checkId":619,"FAILED":0,"THRESHOLD_VALUE":0,"_row":"9.1"},{"NUM_VIOLATED_ROWS":0,"PCT_VIOLATED_ROWS":0,"NUM_DENOMINATOR_ROWS":28095636,"EXECUTION_TIME":"1.007975 secs","QUERY_TEXT":"\r\n/*********\r\nFIELD_IS_STANDARD_VALID_CONCEPT\r\n\r\nall standard concept id fields are standard and valid\r\n\r\nParameters used in this template:\r\ncdmDatabaseSchema = cdm_ibm_mdcd_v993.dbo\r\nvocabDatabaseSchema = cdm_ibm_mdcd_v993.dbo\r\ncdmTableName = PERSON\r\ncdmFieldName = race_concept_id\r\n\r\n**********/\r\n\r\nSELECT num_violated_rows, CASE WHEN denominator.num_rows = 0 THEN 0 ELSE 1.0*num_violated_rows/denominator.num_rows END  AS pct_violated_rows, \r\n  denominator.num_rows as num_denominator_rows\r\nFROM\r\n(\r\n\tSELECT COUNT_BIG(violated_rows.violating_field) AS num_violated_rows\r\n\tFROM\r\n\t(\r\n\t\tSELECT 'PERSON.race_concept_id' AS violating_field, cdmTable.* \r\n\t\t  FROM cdm_ibm_mdcd_v993.dbo.PERSON cdmTable\r\n\t\t  \r\n\t\t  join cdm_ibm_mdcd_v993.dbo.concept co ON cdmTable.race_concept_id = co.concept_id\r\n\t\t  WHERE co.concept_id != 0 AND (co.standard_concept != 'S' OR co.invalid_reason IS NOT NULL ) \r\n  ) violated_rows\r\n) violated_row_count,\r\n( \r\n\tSELECT COUNT_BIG(*) AS num_rows\r\n\tFROM cdm_ibm_mdcd_v993.dbo.PERSON cdmTable\r\n\t\r\n) denominator\r\n;","CHECK_NAME":"isStandardValidConcept","CHECK_LEVEL":"FIELD","CHECK_DESCRIPTION":"The number and percent of records that do not have a standard, valid concept in the race_concept_id field in the PERSON table. ","CDM_TABLE_NAME":"PERSON","CDM_FIELD_NAME":"race_concept_id","SQL_FILE":"field_is_standard_valid_concept.sql","CATEGORY":"Conformance","SUBCATEGORY":"","CONTEXT":"Verification","checkId":620,"FAILED":0,"THRESHOLD_VALUE":0,"_row":"9.2"},{"NUM_VIOLATED_ROWS":0,"PCT_VIOLATED_ROWS":0,"NUM_DENOMINATOR_ROWS":28095636,"EXECUTION_TIME":"1.138962 secs","QUERY_TEXT":"\r\n/*********\r\nFIELD_IS_STANDARD_VALID_CONCEPT\r\n\r\nall standard concept id fields are standard and valid\r\n\r\nParameters used in this template:\r\ncdmDatabaseSchema = cdm_ibm_mdcd_v993.dbo\r\nvocabDatabaseSchema = cdm_ibm_mdcd_v993.dbo\r\ncdmTableName = PERSON\r\ncdmFieldName = ethnicity_concept_id\r\n\r\n**********/\r\n\r\nSELECT num_violated_rows, CASE WHEN denominator.num_rows = 0 THEN 0 ELSE 1.0*num_violated_rows/denominator.num_rows END  AS pct_violated_rows, \r\n  denominator.num_rows as num_denominator_rows\r\nFROM\r\n(\r\n\tSELECT COUNT_BIG(violated_rows.violating_field) AS num_violated_rows\r\n\tFROM\r\n\t(\r\n\t\tSELECT 'PERSON.ethnicity_concept_id' AS violating_field, cdmTable.* \r\n\t\t  FROM cdm_ibm_mdcd_v993.dbo.PERSON cdmTable\r\n\t\t  \r\n\t\t  join cdm_ibm_mdcd_v993.dbo.concept co ON cdmTable.ethnicity_concept_id = co.concept_id\r\n\t\t  WHERE co.concept_id != 0 AND (co.standard_concept != 'S' OR co.invalid_reason IS NOT NULL ) \r\n  ) violated_rows\r\n) violated_row_count,\r\n( \r\n\tSELECT COUNT_BIG(*) AS num_rows\r\n\tFROM cdm_ibm_mdcd_v993.dbo.PERSON cdmTable\r\n\t\r\n) denominator\r\n;","CHECK_NAME":"isStandardValidConcept","CHECK_LEVEL":"FIELD","CHECK_DESCRIPTION":"The number and percent of records that do not have a standard, valid concept in the ethnicity_concept_id field in the PERSON table. ","CDM_TABLE_NAME":"PERSON","CDM_FIELD_NAME":"ethnicity_concept_id","SQL_FILE":"field_is_standard_valid_concept.sql","CATEGORY":"Conformance","SUBCATEGORY":"","CONTEXT":"Verification","checkId":621,"FAILED":0,"THRESHOLD_VALUE":0,"_row":"9.3"},{"NUM_VIOLATED_ROWS":0,"PCT_VIOLATED_ROWS":0,"NUM_DENOMINATOR_ROWS":39805930,"EXECUTION_TIME":"0.866975 secs","QUERY_TEXT":"\r\n/*********\r\nFIELD_IS_STANDARD_VALID_CONCEPT\r\n\r\nall standard concept id fields are standard and valid\r\n\r\nParameters used in this template:\r\ncdmDatabaseSchema = cdm_ibm_mdcd_v993.dbo\r\nvocabDatabaseSchema = cdm_ibm_mdcd_v993.dbo\r\ncdmTableName = OBSERVATION_PERIOD\r\ncdmFieldName = period_type_concept_id\r\n\r\n**********/\r\n\r\nSELECT num_violated_rows, CASE WHEN denominator.num_rows = 0 THEN 0 ELSE 1.0*num_violated_rows/denominator.num_rows END  AS pct_violated_rows, \r\n  denominator.num_rows as num_denominator_rows\r\nFROM\r\n(\r\n\tSELECT COUNT_BIG(violated_rows.violating_field) AS num_violated_rows\r\n\tFROM\r\n\t(\r\n\t\tSELECT 'OBSERVATION_PERIOD.period_type_concept_id' AS violating_field, cdmTable.* \r\n\t\t  FROM cdm_ibm_mdcd_v993.dbo.OBSERVATION_PERIOD cdmTable\r\n\t\t  \r\n\t\t  join cdm_ibm_mdcd_v993.dbo.concept co ON cdmTable.period_type_concept_id = co.concept_id\r\n\t\t  WHERE co.concept_id != 0 AND (co.standard_concept != 'S' OR co.invalid_reason IS NOT NULL ) \r\n  ) violated_rows\r\n) violated_row_count,\r\n( \r\n\tSELECT COUNT_BIG(*) AS num_rows\r\n\tFROM cdm_ibm_mdcd_v993.dbo.OBSERVATION_PERIOD cdmTable\r\n\t\r\n) denominator\r\n;","CHECK_NAME":"isStandardValidConcept","CHECK_LEVEL":"FIELD","CHECK_DESCRIPTION":"The number and percent of records that do not have a standard, valid concept in the period_type_concept_id field in the OBSERVATION_PERIOD table. ","CDM_TABLE_NAME":"OBSERVATION_PERIOD","CDM_FIELD_NAME":"period_type_concept_id","SQL_FILE":"field_is_standard_valid_concept.sql","CATEGORY":"Conformance","SUBCATEGORY":"","CONTEXT":"Verification","checkId":622,"FAILED":0,"THRESHOLD_VALUE":0,"_row":"9.4"},{"NUM_VIOLATED_ROWS":0,"PCT_VIOLATED_ROWS":0,"NUM_DENOMINATOR_ROWS":1680542588,"EXECUTION_TIME":"1.116973 secs","QUERY_TEXT":"\r\n/*********\r\nFIELD_IS_STANDARD_VALID_CONCEPT\r\n\r\nall standard concept id fields are standard and valid\r\n\r\nParameters used in this template:\r\ncdmDatabaseSchema = cdm_ibm_mdcd_v993.dbo\r\nvocabDatabaseSchema = cdm_ibm_mdcd_v993.dbo\r\ncdmTableName = VISIT_OCCURRENCE\r\ncdmFieldName = visit_concept_id\r\n\r\n**********/\r\n\r\nSELECT num_violated_rows, CASE WHEN denominator.num_rows = 0 THEN 0 ELSE 1.0*num_violated_rows/denominator.num_rows END  AS pct_violated_rows, \r\n  denominator.num_rows as num_denominator_rows\r\nFROM\r\n(\r\n\tSELECT COUNT_BIG(violated_rows.violating_field) AS num_violated_rows\r\n\tFROM\r\n\t(\r\n\t\tSELECT 'VISIT_OCCURRENCE.visit_concept_id' AS violating_field, cdmTable.* \r\n\t\t  FROM cdm_ibm_mdcd_v993.dbo.VISIT_OCCURRENCE cdmTable\r\n\t\t  \r\n\t\t  join cdm_ibm_mdcd_v993.dbo.concept co ON cdmTable.visit_concept_id = co.concept_id\r\n\t\t  WHERE co.concept_id != 0 AND (co.standard_concept != 'S' OR co.invalid_reason IS NOT NULL ) \r\n  ) violated_rows\r\n) violated_row_count,\r\n( \r\n\tSELECT COUNT_BIG(*) AS num_rows\r\n\tFROM cdm_ibm_mdcd_v993.dbo.VISIT_OCCURRENCE cdmTable\r\n\t\r\n) denominator\r\n;","CHECK_NAME":"isStandardValidConcept","CHECK_LEVEL":"FIELD","CHECK_DESCRIPTION":"The number and percent of records that do not have a standard, valid concept in the visit_concept_id field in the VISIT_OCCURRENCE table. ","CDM_TABLE_NAME":"VISIT_OCCURRENCE","CDM_FIELD_NAME":"visit_concept_id","SQL_FILE":"field_is_standard_valid_concept.sql","CATEGORY":"Conformance","SUBCATEGORY":"","CONTEXT":"Verification","checkId":623,"FAILED":0,"THRESHOLD_VALUE":0,"_row":"9.5"},{"NUM_VIOLATED_ROWS":0,"PCT_VIOLATED_ROWS":0,"NUM_DENOMINATOR_ROWS":1680542588,"EXECUTION_TIME":"0.801970 secs","QUERY_TEXT":"\r\n/*********\r\nFIELD_IS_STANDARD_VALID_CONCEPT\r\n\r\nall standard concept id fields are standard and valid\r\n\r\nParameters used in this template:\r\ncdmDatabaseSchema = cdm_ibm_mdcd_v993.dbo\r\nvocabDatabaseSchema = cdm_ibm_mdcd_v993.dbo\r\ncdmTableName = VISIT_OCCURRENCE\r\ncdmFieldName = visit_type_concept_id\r\n\r\n**********/\r\n\r\nSELECT num_violated_rows, CASE WHEN denominator.num_rows = 0 THEN 0 ELSE 1.0*num_violated_rows/denominator.num_rows END  AS pct_violated_rows, \r\n  denominator.num_rows as num_denominator_rows\r\nFROM\r\n(\r\n\tSELECT COUNT_BIG(violated_rows.violating_field) AS num_violated_rows\r\n\tFROM\r\n\t(\r\n\t\tSELECT 'VISIT_OCCURRENCE.visit_type_concept_id' AS violating_field, cdmTable.* \r\n\t\t  FROM cdm_ibm_mdcd_v993.dbo.VISIT_OCCURRENCE cdmTable\r\n\t\t  \r\n\t\t  join cdm_ibm_mdcd_v993.dbo.concept co ON cdmTable.visit_type_concept_id = co.concept_id\r\n\t\t  WHERE co.concept_id != 0 AND (co.standard_concept != 'S' OR co.invalid_reason IS NOT NULL ) \r\n  ) violated_rows\r\n) violated_row_count,\r\n( \r\n\tSELECT COUNT_BIG(*) AS num_rows\r\n\tFROM cdm_ibm_mdcd_v993.dbo.VISIT_OCCURRENCE cdmTable\r\n\t\r\n) denominator\r\n;","CHECK_NAME":"isStandardValidConcept","CHECK_LEVEL":"FIELD","CHECK_DESCRIPTION":"The number and percent of records that do not have a standard, valid concept in the visit_type_concept_id field in the VISIT_OCCURRENCE table. ","CDM_TABLE_NAME":"VISIT_OCCURRENCE","CDM_FIELD_NAME":"visit_type_concept_id","SQL_FILE":"field_is_standard_valid_concept.sql","CATEGORY":"Conformance","SUBCATEGORY":"","CONTEXT":"Verification","checkId":624,"FAILED":0,"THRESHOLD_VALUE":0,"_row":"9.6"},{"NUM_VIOLATED_ROWS":0,"PCT_VIOLATED_ROWS":0,"NUM_DENOMINATOR_ROWS":1680542588,"EXECUTION_TIME":"1.062974 secs","QUERY_TEXT":"\r\n/*********\r\nFIELD_IS_STANDARD_VALID_CONCEPT\r\n\r\nall standard concept id fields are standard and valid\r\n\r\nParameters used in this template:\r\ncdmDatabaseSchema = cdm_ibm_mdcd_v993.dbo\r\nvocabDatabaseSchema = cdm_ibm_mdcd_v993.dbo\r\ncdmTableName = VISIT_OCCURRENCE\r\ncdmFieldName = admitting_source_concept_id\r\n\r\n**********/\r\n\r\nSELECT num_violated_rows, CASE WHEN denominator.num_rows = 0 THEN 0 ELSE 1.0*num_violated_rows/denominator.num_rows END  AS pct_violated_rows, \r\n  denominator.num_rows as num_denominator_rows\r\nFROM\r\n(\r\n\tSELECT COUNT_BIG(violated_rows.violating_field) AS num_violated_rows\r\n\tFROM\r\n\t(\r\n\t\tSELECT 'VISIT_OCCURRENCE.admitting_source_concept_id' AS violating_field, cdmTable.* \r\n\t\t  FROM cdm_ibm_mdcd_v993.dbo.VISIT_OCCURRENCE cdmTable\r\n\t\t  \r\n\t\t  join cdm_ibm_mdcd_v993.dbo.concept co ON cdmTable.admitting_source_concept_id = co.concept_id\r\n\t\t  WHERE co.concept_id != 0 AND (co.standard_concept != 'S' OR co.invalid_reason IS NOT NULL ) \r\n  ) violated_rows\r\n) violated_row_count,\r\n( \r\n\tSELECT COUNT_BIG(*) AS num_rows\r\n\tFROM cdm_ibm_mdcd_v993.dbo.VISIT_OCCURRENCE cdmTable\r\n\t\r\n) denominator\r\n;","CHECK_NAME":"isStandardValidConcept","CHECK_LEVEL":"FIELD","CHECK_DESCRIPTION":"The number and percent of records that do not have a standard, valid concept in the admitting_source_concept_id field in the VISIT_OCCURRENCE table. ","CDM_TABLE_NAME":"VISIT_OCCURRENCE","CDM_FIELD_NAME":"admitting_source_concept_id","SQL_FILE":"field_is_standard_valid_concept.sql","CATEGORY":"Conformance","SUBCATEGORY":"","CONTEXT":"Verification","checkId":625,"FAILED":0,"THRESHOLD_VALUE":0,"_row":"9.7"},{"NUM_VIOLATED_ROWS":0,"PCT_VIOLATED_ROWS":0,"NUM_DENOMINATOR_ROWS":1680542588,"EXECUTION_TIME":"1.152958 secs","QUERY_TEXT":"\r\n/*********\r\nFIELD_IS_STANDARD_VALID_CONCEPT\r\n\r\nall standard concept id fields are standard and valid\r\n\r\nParameters used in this template:\r\ncdmDatabaseSchema = cdm_ibm_mdcd_v993.dbo\r\nvocabDatabaseSchema = cdm_ibm_mdcd_v993.dbo\r\ncdmTableName = VISIT_OCCURRENCE\r\ncdmFieldName = discharge_to_concept_id\r\n\r\n**********/\r\n\r\nSELECT num_violated_rows, CASE WHEN denominator.num_rows = 0 THEN 0 ELSE 1.0*num_violated_rows/denominator.num_rows END  AS pct_violated_rows, \r\n  denominator.num_rows as num_denominator_rows\r\nFROM\r\n(\r\n\tSELECT COUNT_BIG(violated_rows.violating_field) AS num_violated_rows\r\n\tFROM\r\n\t(\r\n\t\tSELECT 'VISIT_OCCURRENCE.discharge_to_concept_id' AS violating_field, cdmTable.* \r\n\t\t  FROM cdm_ibm_mdcd_v993.dbo.VISIT_OCCURRENCE cdmTable\r\n\t\t  \r\n\t\t  join cdm_ibm_mdcd_v993.dbo.concept co ON cdmTable.discharge_to_concept_id = co.concept_id\r\n\t\t  WHERE co.concept_id != 0 AND (co.standard_concept != 'S' OR co.invalid_reason IS NOT NULL ) \r\n  ) violated_rows\r\n) violated_row_count,\r\n( \r\n\tSELECT COUNT_BIG(*) AS num_rows\r\n\tFROM cdm_ibm_mdcd_v993.dbo.VISIT_OCCURRENCE cdmTable\r\n\t\r\n) denominator\r\n;","CHECK_NAME":"isStandardValidConcept","CHECK_LEVEL":"FIELD","CHECK_DESCRIPTION":"The number and percent of records that do not have a standard, valid concept in the discharge_to_concept_id field in the VISIT_OCCURRENCE table. ","CDM_TABLE_NAME":"VISIT_OCCURRENCE","CDM_FIELD_NAME":"discharge_to_concept_id","SQL_FILE":"field_is_standard_valid_concept.sql","CATEGORY":"Conformance","SUBCATEGORY":"","CONTEXT":"Verification","checkId":626,"FAILED":0,"THRESHOLD_VALUE":0,"_row":"9.8"},{"NUM_VIOLATED_ROWS":0,"PCT_VIOLATED_ROWS":0,"NUM_DENOMINATOR_ROWS":2589059072,"EXECUTION_TIME":"1.037969 secs","QUERY_TEXT":"\r\n/*********\r\nFIELD_IS_STANDARD_VALID_CONCEPT\r\n\r\nall standard concept id fields are standard and valid\r\n\r\nParameters used in this template:\r\ncdmDatabaseSchema = cdm_ibm_mdcd_v993.dbo\r\nvocabDatabaseSchema = cdm_ibm_mdcd_v993.dbo\r\ncdmTableName = CONDITION_OCCURRENCE\r\ncdmFieldName = condition_concept_id\r\n\r\n**********/\r\n\r\nSELECT num_violated_rows, CASE WHEN denominator.num_rows = 0 THEN 0 ELSE 1.0*num_violated_rows/denominator.num_rows END  AS pct_violated_rows, \r\n  denominator.num_rows as num_denominator_rows\r\nFROM\r\n(\r\n\tSELECT COUNT_BIG(violated_rows.violating_field) AS num_violated_rows\r\n\tFROM\r\n\t(\r\n\t\tSELECT 'CONDITION_OCCURRENCE.condition_concept_id' AS violating_field, cdmTable.* \r\n\t\t  FROM cdm_ibm_mdcd_v993.dbo.CONDITION_OCCURRENCE cdmTable\r\n\t\t  \r\n\t\t  join cdm_ibm_mdcd_v993.dbo.concept co ON cdmTable.condition_concept_id = co.concept_id\r\n\t\t  WHERE co.concept_id != 0 AND (co.standard_concept != 'S' OR co.invalid_reason IS NOT NULL ) \r\n  ) violated_rows\r\n) violated_row_count,\r\n( \r\n\tSELECT COUNT_BIG(*) AS num_rows\r\n\tFROM cdm_ibm_mdcd_v993.dbo.CONDITION_OCCURRENCE cdmTable\r\n\t\r\n) denominator\r\n;","CHECK_NAME":"isStandardValidConcept","CHECK_LEVEL":"FIELD","CHECK_DESCRIPTION":"The number and percent of records that do not have a standard, valid concept in the condition_concept_id field in the CONDITION_OCCURRENCE table. ","CDM_TABLE_NAME":"CONDITION_OCCURRENCE","CDM_FIELD_NAME":"condition_concept_id","SQL_FILE":"field_is_standard_valid_concept.sql","CATEGORY":"Conformance","SUBCATEGORY":"","CONTEXT":"Verification","checkId":627,"FAILED":0,"THRESHOLD_VALUE":0,"_row":"9.9"},{"NUM_VIOLATED_ROWS":0,"PCT_VIOLATED_ROWS":0,"NUM_DENOMINATOR_ROWS":2589059072,"EXECUTION_TIME":"1.873948 secs","QUERY_TEXT":"\r\n/*********\r\nFIELD_IS_STANDARD_VALID_CONCEPT\r\n\r\nall standard concept id fields are standard and valid\r\n\r\nParameters used in this template:\r\ncdmDatabaseSchema = cdm_ibm_mdcd_v993.dbo\r\nvocabDatabaseSchema = cdm_ibm_mdcd_v993.dbo\r\ncdmTableName = CONDITION_OCCURRENCE\r\ncdmFieldName = condition_type_concept_id\r\n\r\n**********/\r\n\r\nSELECT num_violated_rows, CASE WHEN denominator.num_rows = 0 THEN 0 ELSE 1.0*num_violated_rows/denominator.num_rows END  AS pct_violated_rows, \r\n  denominator.num_rows as num_denominator_rows\r\nFROM\r\n(\r\n\tSELECT COUNT_BIG(violated_rows.violating_field) AS num_violated_rows\r\n\tFROM\r\n\t(\r\n\t\tSELECT 'CONDITION_OCCURRENCE.condition_type_concept_id' AS violating_field, cdmTable.* \r\n\t\t  FROM cdm_ibm_mdcd_v993.dbo.CONDITION_OCCURRENCE cdmTable\r\n\t\t  \r\n\t\t  join cdm_ibm_mdcd_v993.dbo.concept co ON cdmTable.condition_type_concept_id = co.concept_id\r\n\t\t  WHERE co.concept_id != 0 AND (co.standard_concept != 'S' OR co.invalid_reason IS NOT NULL ) \r\n  ) violated_rows\r\n) violated_row_count,\r\n( \r\n\tSELECT COUNT_BIG(*) AS num_rows\r\n\tFROM cdm_ibm_mdcd_v993.dbo.CONDITION_OCCURRENCE cdmTable\r\n\t\r\n) denominator\r\n;","CHECK_NAME":"isStandardValidConcept","CHECK_LEVEL":"FIELD","CHECK_DESCRIPTION":"The number and percent of records that do not have a standard, valid concept in the condition_type_concept_id field in the CONDITION_OCCURRENCE table. ","CDM_TABLE_NAME":"CONDITION_OCCURRENCE","CDM_FIELD_NAME":"condition_type_concept_id","SQL_FILE":"field_is_standard_valid_concept.sql","CATEGORY":"Conformance","SUBCATEGORY":"","CONTEXT":"Verification","checkId":628,"FAILED":0,"THRESHOLD_VALUE":0,"_row":"9.10"},{"NUM_VIOLATED_ROWS":0,"PCT_VIOLATED_ROWS":0,"NUM_DENOMINATOR_ROWS":2589059072,"EXECUTION_TIME":"0.794976 secs","QUERY_TEXT":"\r\n/*********\r\nFIELD_IS_STANDARD_VALID_CONCEPT\r\n\r\nall standard concept id fields are standard and valid\r\n\r\nParameters used in this template:\r\ncdmDatabaseSchema = cdm_ibm_mdcd_v993.dbo\r\nvocabDatabaseSchema = cdm_ibm_mdcd_v993.dbo\r\ncdmTableName = CONDITION_OCCURRENCE\r\ncdmFieldName = condition_status_concept_id\r\n\r\n**********/\r\n\r\nSELECT num_violated_rows, CASE WHEN denominator.num_rows = 0 THEN 0 ELSE 1.0*num_violated_rows/denominator.num_rows END  AS pct_violated_rows, \r\n  denominator.num_rows as num_denominator_rows\r\nFROM\r\n(\r\n\tSELECT COUNT_BIG(violated_rows.violating_field) AS num_violated_rows\r\n\tFROM\r\n\t(\r\n\t\tSELECT 'CONDITION_OCCURRENCE.condition_status_concept_id' AS violating_field, cdmTable.* \r\n\t\t  FROM cdm_ibm_mdcd_v993.dbo.CONDITION_OCCURRENCE cdmTable\r\n\t\t  \r\n\t\t  join cdm_ibm_mdcd_v993.dbo.concept co ON cdmTable.condition_status_concept_id = co.concept_id\r\n\t\t  WHERE co.concept_id != 0 AND (co.standard_concept != 'S' OR co.invalid_reason IS NOT NULL ) \r\n  ) violated_rows\r\n) violated_row_count,\r\n( \r\n\tSELECT COUNT_BIG(*) AS num_rows\r\n\tFROM cdm_ibm_mdcd_v993.dbo.CONDITION_OCCURRENCE cdmTable\r\n\t\r\n) denominator\r\n;","CHECK_NAME":"isStandardValidConcept","CHECK_LEVEL":"FIELD","CHECK_DESCRIPTION":"The number and percent of records that do not have a standard, valid concept in the condition_status_concept_id field in the CONDITION_OCCURRENCE table. ","CDM_TABLE_NAME":"CONDITION_OCCURRENCE","CDM_FIELD_NAME":"condition_status_concept_id","SQL_FILE":"field_is_standard_valid_concept.sql","CATEGORY":"Conformance","SUBCATEGORY":"","CONTEXT":"Verification","checkId":629,"FAILED":0,"THRESHOLD_VALUE":0,"_row":"9.11"},{"NUM_VIOLATED_ROWS":0,"PCT_VIOLATED_ROWS":0,"NUM_DENOMINATOR_ROWS":1125494098,"EXECUTION_TIME":"1.052968 secs","QUERY_TEXT":"\r\n/*********\r\nFIELD_IS_STANDARD_VALID_CONCEPT\r\n\r\nall standard concept id fields are standard and valid\r\n\r\nParameters used in this template:\r\ncdmDatabaseSchema = cdm_ibm_mdcd_v993.dbo\r\nvocabDatabaseSchema = cdm_ibm_mdcd_v993.dbo\r\ncdmTableName = DRUG_EXPOSURE\r\ncdmFieldName = drug_concept_id\r\n\r\n**********/\r\n\r\nSELECT num_violated_rows, CASE WHEN denominator.num_rows = 0 THEN 0 ELSE 1.0*num_violated_rows/denominator.num_rows END  AS pct_violated_rows, \r\n  denominator.num_rows as num_denominator_rows\r\nFROM\r\n(\r\n\tSELECT COUNT_BIG(violated_rows.violating_field) AS num_violated_rows\r\n\tFROM\r\n\t(\r\n\t\tSELECT 'DRUG_EXPOSURE.drug_concept_id' AS violating_field, cdmTable.* \r\n\t\t  FROM cdm_ibm_mdcd_v993.dbo.DRUG_EXPOSURE cdmTable\r\n\t\t  \r\n\t\t  join cdm_ibm_mdcd_v993.dbo.concept co ON cdmTable.drug_concept_id = co.concept_id\r\n\t\t  WHERE co.concept_id != 0 AND (co.standard_concept != 'S' OR co.invalid_reason IS NOT NULL ) \r\n  ) violated_rows\r\n) violated_row_count,\r\n( \r\n\tSELECT COUNT_BIG(*) AS num_rows\r\n\tFROM cdm_ibm_mdcd_v993.dbo.DRUG_EXPOSURE cdmTable\r\n\t\r\n) denominator\r\n;","CHECK_NAME":"isStandardValidConcept","CHECK_LEVEL":"FIELD","CHECK_DESCRIPTION":"The number and percent of records that do not have a standard, valid concept in the drug_concept_id field in the DRUG_EXPOSURE table. ","CDM_TABLE_NAME":"DRUG_EXPOSURE","CDM_FIELD_NAME":"drug_concept_id","SQL_FILE":"field_is_standard_valid_concept.sql","CATEGORY":"Conformance","SUBCATEGORY":"","CONTEXT":"Verification","checkId":630,"FAILED":0,"THRESHOLD_VALUE":0,"_row":"9.12"},{"NUM_VIOLATED_ROWS":0,"PCT_VIOLATED_ROWS":0,"NUM_DENOMINATOR_ROWS":1125494098,"EXECUTION_TIME":"1.322970 secs","QUERY_TEXT":"\r\n/*********\r\nFIELD_IS_STANDARD_VALID_CONCEPT\r\n\r\nall standard concept id fields are standard and valid\r\n\r\nParameters used in this template:\r\ncdmDatabaseSchema = cdm_ibm_mdcd_v993.dbo\r\nvocabDatabaseSchema = cdm_ibm_mdcd_v993.dbo\r\ncdmTableName = DRUG_EXPOSURE\r\ncdmFieldName = drug_type_concept_id\r\n\r\n**********/\r\n\r\nSELECT num_violated_rows, CASE WHEN denominator.num_rows = 0 THEN 0 ELSE 1.0*num_violated_rows/denominator.num_rows END  AS pct_violated_rows, \r\n  denominator.num_rows as num_denominator_rows\r\nFROM\r\n(\r\n\tSELECT COUNT_BIG(violated_rows.violating_field) AS num_violated_rows\r\n\tFROM\r\n\t(\r\n\t\tSELECT 'DRUG_EXPOSURE.drug_type_concept_id' AS violating_field, cdmTable.* \r\n\t\t  FROM cdm_ibm_mdcd_v993.dbo.DRUG_EXPOSURE cdmTable\r\n\t\t  \r\n\t\t  join cdm_ibm_mdcd_v993.dbo.concept co ON cdmTable.drug_type_concept_id = co.concept_id\r\n\t\t  WHERE co.concept_id != 0 AND (co.standard_concept != 'S' OR co.invalid_reason IS NOT NULL ) \r\n  ) violated_rows\r\n) violated_row_count,\r\n( \r\n\tSELECT COUNT_BIG(*) AS num_rows\r\n\tFROM cdm_ibm_mdcd_v993.dbo.DRUG_EXPOSURE cdmTable\r\n\t\r\n) denominator\r\n;","CHECK_NAME":"isStandardValidConcept","CHECK_LEVEL":"FIELD","CHECK_DESCRIPTION":"The number and percent of records that do not have a standard, valid concept in the drug_type_concept_id field in the DRUG_EXPOSURE table. ","CDM_TABLE_NAME":"DRUG_EXPOSURE","CDM_FIELD_NAME":"drug_type_concept_id","SQL_FILE":"field_is_standard_valid_concept.sql","CATEGORY":"Conformance","SUBCATEGORY":"","CONTEXT":"Verification","checkId":631,"FAILED":0,"THRESHOLD_VALUE":0,"_row":"9.13"},{"NUM_VIOLATED_ROWS":0,"PCT_VIOLATED_ROWS":0,"NUM_DENOMINATOR_ROWS":1125494098,"EXECUTION_TIME":"1.441961 secs","QUERY_TEXT":"\r\n/*********\r\nFIELD_IS_STANDARD_VALID_CONCEPT\r\n\r\nall standard concept id fields are standard and valid\r\n\r\nParameters used in this template:\r\ncdmDatabaseSchema = cdm_ibm_mdcd_v993.dbo\r\nvocabDatabaseSchema = cdm_ibm_mdcd_v993.dbo\r\ncdmTableName = DRUG_EXPOSURE\r\ncdmFieldName = route_concept_id\r\n\r\n**********/\r\n\r\nSELECT num_violated_rows, CASE WHEN denominator.num_rows = 0 THEN 0 ELSE 1.0*num_violated_rows/denominator.num_rows END  AS pct_violated_rows, \r\n  denominator.num_rows as num_denominator_rows\r\nFROM\r\n(\r\n\tSELECT COUNT_BIG(violated_rows.violating_field) AS num_violated_rows\r\n\tFROM\r\n\t(\r\n\t\tSELECT 'DRUG_EXPOSURE.route_concept_id' AS violating_field, cdmTable.* \r\n\t\t  FROM cdm_ibm_mdcd_v993.dbo.DRUG_EXPOSURE cdmTable\r\n\t\t  \r\n\t\t  join cdm_ibm_mdcd_v993.dbo.concept co ON cdmTable.route_concept_id = co.concept_id\r\n\t\t  WHERE co.concept_id != 0 AND (co.standard_concept != 'S' OR co.invalid_reason IS NOT NULL ) \r\n  ) violated_rows\r\n) violated_row_count,\r\n( \r\n\tSELECT COUNT_BIG(*) AS num_rows\r\n\tFROM cdm_ibm_mdcd_v993.dbo.DRUG_EXPOSURE cdmTable\r\n\t\r\n) denominator\r\n;","CHECK_NAME":"isStandardValidConcept","CHECK_LEVEL":"FIELD","CHECK_DESCRIPTION":"The number and percent of records that do not have a standard, valid concept in the route_concept_id field in the DRUG_EXPOSURE table. ","CDM_TABLE_NAME":"DRUG_EXPOSURE","CDM_FIELD_NAME":"route_concept_id","SQL_FILE":"field_is_standard_valid_concept.sql","CATEGORY":"Conformance","SUBCATEGORY":"","CONTEXT":"Verification","checkId":632,"FAILED":0,"THRESHOLD_VALUE":0,"_row":"9.14"},{"NUM_VIOLATED_ROWS":0,"PCT_VIOLATED_ROWS":0,"NUM_DENOMINATOR_ROWS":1962984994,"EXECUTION_TIME":"1.659959 secs","QUERY_TEXT":"\r\n/*********\r\nFIELD_IS_STANDARD_VALID_CONCEPT\r\n\r\nall standard concept id fields are standard and valid\r\n\r\nParameters used in this template:\r\ncdmDatabaseSchema = cdm_ibm_mdcd_v993.dbo\r\nvocabDatabaseSchema = cdm_ibm_mdcd_v993.dbo\r\ncdmTableName = PROCEDURE_OCCURRENCE\r\ncdmFieldName = procedure_concept_id\r\n\r\n**********/\r\n\r\nSELECT num_violated_rows, CASE WHEN denominator.num_rows = 0 THEN 0 ELSE 1.0*num_violated_rows/denominator.num_rows END  AS pct_violated_rows, \r\n  denominator.num_rows as num_denominator_rows\r\nFROM\r\n(\r\n\tSELECT COUNT_BIG(violated_rows.violating_field) AS num_violated_rows\r\n\tFROM\r\n\t(\r\n\t\tSELECT 'PROCEDURE_OCCURRENCE.procedure_concept_id' AS violating_field, cdmTable.* \r\n\t\t  FROM cdm_ibm_mdcd_v993.dbo.PROCEDURE_OCCURRENCE cdmTable\r\n\t\t  \r\n\t\t  join cdm_ibm_mdcd_v993.dbo.concept co ON cdmTable.procedure_concept_id = co.concept_id\r\n\t\t  WHERE co.concept_id != 0 AND (co.standard_concept != 'S' OR co.invalid_reason IS NOT NULL ) \r\n  ) violated_rows\r\n) violated_row_count,\r\n( \r\n\tSELECT COUNT_BIG(*) AS num_rows\r\n\tFROM cdm_ibm_mdcd_v993.dbo.PROCEDURE_OCCURRENCE cdmTable\r\n\t\r\n) denominator\r\n;","CHECK_NAME":"isStandardValidConcept","CHECK_LEVEL":"FIELD","CHECK_DESCRIPTION":"The number and percent of records that do not have a standard, valid concept in the procedure_concept_id field in the PROCEDURE_OCCURRENCE table. ","CDM_TABLE_NAME":"PROCEDURE_OCCURRENCE","CDM_FIELD_NAME":"procedure_concept_id","SQL_FILE":"field_is_standard_valid_concept.sql","CATEGORY":"Conformance","SUBCATEGORY":"","CONTEXT":"Verification","checkId":633,"FAILED":0,"THRESHOLD_VALUE":0,"_row":"9.15"},{"NUM_VIOLATED_ROWS":0,"PCT_VIOLATED_ROWS":0,"NUM_DENOMINATOR_ROWS":1962984994,"EXECUTION_TIME":"0.999969 secs","QUERY_TEXT":"\r\n/*********\r\nFIELD_IS_STANDARD_VALID_CONCEPT\r\n\r\nall standard concept id fields are standard and valid\r\n\r\nParameters used in this template:\r\ncdmDatabaseSchema = cdm_ibm_mdcd_v993.dbo\r\nvocabDatabaseSchema = cdm_ibm_mdcd_v993.dbo\r\ncdmTableName = PROCEDURE_OCCURRENCE\r\ncdmFieldName = procedure_type_concept_id\r\n\r\n**********/\r\n\r\nSELECT num_violated_rows, CASE WHEN denominator.num_rows = 0 THEN 0 ELSE 1.0*num_violated_rows/denominator.num_rows END  AS pct_violated_rows, \r\n  denominator.num_rows as num_denominator_rows\r\nFROM\r\n(\r\n\tSELECT COUNT_BIG(violated_rows.violating_field) AS num_violated_rows\r\n\tFROM\r\n\t(\r\n\t\tSELECT 'PROCEDURE_OCCURRENCE.procedure_type_concept_id' AS violating_field, cdmTable.* \r\n\t\t  FROM cdm_ibm_mdcd_v993.dbo.PROCEDURE_OCCURRENCE cdmTable\r\n\t\t  \r\n\t\t  join cdm_ibm_mdcd_v993.dbo.concept co ON cdmTable.procedure_type_concept_id = co.concept_id\r\n\t\t  WHERE co.concept_id != 0 AND (co.standard_concept != 'S' OR co.invalid_reason IS NOT NULL ) \r\n  ) violated_rows\r\n) violated_row_count,\r\n( \r\n\tSELECT COUNT_BIG(*) AS num_rows\r\n\tFROM cdm_ibm_mdcd_v993.dbo.PROCEDURE_OCCURRENCE cdmTable\r\n\t\r\n) denominator\r\n;","CHECK_NAME":"isStandardValidConcept","CHECK_LEVEL":"FIELD","CHECK_DESCRIPTION":"The number and percent of records that do not have a standard, valid concept in the procedure_type_concept_id field in the PROCEDURE_OCCURRENCE table. ","CDM_TABLE_NAME":"PROCEDURE_OCCURRENCE","CDM_FIELD_NAME":"procedure_type_concept_id","SQL_FILE":"field_is_standard_valid_concept.sql","CATEGORY":"Conformance","SUBCATEGORY":"","CONTEXT":"Verification","checkId":634,"FAILED":0,"THRESHOLD_VALUE":0,"_row":"9.16"},{"NUM_VIOLATED_ROWS":0,"PCT_VIOLATED_ROWS":0,"NUM_DENOMINATOR_ROWS":1962984994,"EXECUTION_TIME":"1.212955 secs","QUERY_TEXT":"\r\n/*********\r\nFIELD_IS_STANDARD_VALID_CONCEPT\r\n\r\nall standard concept id fields are standard and valid\r\n\r\nParameters used in this template:\r\ncdmDatabaseSchema = cdm_ibm_mdcd_v993.dbo\r\nvocabDatabaseSchema = cdm_ibm_mdcd_v993.dbo\r\ncdmTableName = PROCEDURE_OCCURRENCE\r\ncdmFieldName = modifier_concept_id\r\n\r\n**********/\r\n\r\nSELECT num_violated_rows, CASE WHEN denominator.num_rows = 0 THEN 0 ELSE 1.0*num_violated_rows/denominator.num_rows END  AS pct_violated_rows, \r\n  denominator.num_rows as num_denominator_rows\r\nFROM\r\n(\r\n\tSELECT COUNT_BIG(violated_rows.violating_field) AS num_violated_rows\r\n\tFROM\r\n\t(\r\n\t\tSELECT 'PROCEDURE_OCCURRENCE.modifier_concept_id' AS violating_field, cdmTable.* \r\n\t\t  FROM cdm_ibm_mdcd_v993.dbo.PROCEDURE_OCCURRENCE cdmTable\r\n\t\t  \r\n\t\t  join cdm_ibm_mdcd_v993.dbo.concept co ON cdmTable.modifier_concept_id = co.concept_id\r\n\t\t  WHERE co.concept_id != 0 AND (co.standard_concept != 'S' OR co.invalid_reason IS NOT NULL ) \r\n  ) violated_rows\r\n) violated_row_count,\r\n( \r\n\tSELECT COUNT_BIG(*) AS num_rows\r\n\tFROM cdm_ibm_mdcd_v993.dbo.PROCEDURE_OCCURRENCE cdmTable\r\n\t\r\n) denominator\r\n;","CHECK_NAME":"isStandardValidConcept","CHECK_LEVEL":"FIELD","CHECK_DESCRIPTION":"The number and percent of records that do not have a standard, valid concept in the modifier_concept_id field in the PROCEDURE_OCCURRENCE table. ","CDM_TABLE_NAME":"PROCEDURE_OCCURRENCE","CDM_FIELD_NAME":"modifier_concept_id","SQL_FILE":"field_is_standard_valid_concept.sql","CATEGORY":"Conformance","SUBCATEGORY":"","CONTEXT":"Verification","checkId":635,"FAILED":0,"THRESHOLD_VALUE":0,"_row":"9.17"},{"NUM_VIOLATED_ROWS":0,"PCT_VIOLATED_ROWS":0,"NUM_DENOMINATOR_ROWS":128742181,"EXECUTION_TIME":"1.310949 secs","QUERY_TEXT":"\r\n/*********\r\nFIELD_IS_STANDARD_VALID_CONCEPT\r\n\r\nall standard concept id fields are standard and valid\r\n\r\nParameters used in this template:\r\ncdmDatabaseSchema = cdm_ibm_mdcd_v993.dbo\r\nvocabDatabaseSchema = cdm_ibm_mdcd_v993.dbo\r\ncdmTableName = DEVICE_EXPOSURE\r\ncdmFieldName = device_concept_id\r\n\r\n**********/\r\n\r\nSELECT num_violated_rows, CASE WHEN denominator.num_rows = 0 THEN 0 ELSE 1.0*num_violated_rows/denominator.num_rows END  AS pct_violated_rows, \r\n  denominator.num_rows as num_denominator_rows\r\nFROM\r\n(\r\n\tSELECT COUNT_BIG(violated_rows.violating_field) AS num_violated_rows\r\n\tFROM\r\n\t(\r\n\t\tSELECT 'DEVICE_EXPOSURE.device_concept_id' AS violating_field, cdmTable.* \r\n\t\t  FROM cdm_ibm_mdcd_v993.dbo.DEVICE_EXPOSURE cdmTable\r\n\t\t  \r\n\t\t  join cdm_ibm_mdcd_v993.dbo.concept co ON cdmTable.device_concept_id = co.concept_id\r\n\t\t  WHERE co.concept_id != 0 AND (co.standard_concept != 'S' OR co.invalid_reason IS NOT NULL ) \r\n  ) violated_rows\r\n) violated_row_count,\r\n( \r\n\tSELECT COUNT_BIG(*) AS num_rows\r\n\tFROM cdm_ibm_mdcd_v993.dbo.DEVICE_EXPOSURE cdmTable\r\n\t\r\n) denominator\r\n;","CHECK_NAME":"isStandardValidConcept","CHECK_LEVEL":"FIELD","CHECK_DESCRIPTION":"The number and percent of records that do not have a standard, valid concept in the device_concept_id field in the DEVICE_EXPOSURE table. ","CDM_TABLE_NAME":"DEVICE_EXPOSURE","CDM_FIELD_NAME":"device_concept_id","SQL_FILE":"field_is_standard_valid_concept.sql","CATEGORY":"Conformance","SUBCATEGORY":"","CONTEXT":"Verification","checkId":636,"FAILED":0,"THRESHOLD_VALUE":0,"_row":"9.18"},{"NUM_VIOLATED_ROWS":0,"PCT_VIOLATED_ROWS":0,"NUM_DENOMINATOR_ROWS":128742181,"EXECUTION_TIME":"1.611947 secs","QUERY_TEXT":"\r\n/*********\r\nFIELD_IS_STANDARD_VALID_CONCEPT\r\n\r\nall standard concept id fields are standard and valid\r\n\r\nParameters used in this template:\r\ncdmDatabaseSchema = cdm_ibm_mdcd_v993.dbo\r\nvocabDatabaseSchema = cdm_ibm_mdcd_v993.dbo\r\ncdmTableName = DEVICE_EXPOSURE\r\ncdmFieldName = device_type_concept_id\r\n\r\n**********/\r\n\r\nSELECT num_violated_rows, CASE WHEN denominator.num_rows = 0 THEN 0 ELSE 1.0*num_violated_rows/denominator.num_rows END  AS pct_violated_rows, \r\n  denominator.num_rows as num_denominator_rows\r\nFROM\r\n(\r\n\tSELECT COUNT_BIG(violated_rows.violating_field) AS num_violated_rows\r\n\tFROM\r\n\t(\r\n\t\tSELECT 'DEVICE_EXPOSURE.device_type_concept_id' AS violating_field, cdmTable.* \r\n\t\t  FROM cdm_ibm_mdcd_v993.dbo.DEVICE_EXPOSURE cdmTable\r\n\t\t  \r\n\t\t  join cdm_ibm_mdcd_v993.dbo.concept co ON cdmTable.device_type_concept_id = co.concept_id\r\n\t\t  WHERE co.concept_id != 0 AND (co.standard_concept != 'S' OR co.invalid_reason IS NOT NULL ) \r\n  ) violated_rows\r\n) violated_row_count,\r\n( \r\n\tSELECT COUNT_BIG(*) AS num_rows\r\n\tFROM cdm_ibm_mdcd_v993.dbo.DEVICE_EXPOSURE cdmTable\r\n\t\r\n) denominator\r\n;","CHECK_NAME":"isStandardValidConcept","CHECK_LEVEL":"FIELD","CHECK_DESCRIPTION":"The number and percent of records that do not have a standard, valid concept in the device_type_concept_id field in the DEVICE_EXPOSURE table. ","CDM_TABLE_NAME":"DEVICE_EXPOSURE","CDM_FIELD_NAME":"device_type_concept_id","SQL_FILE":"field_is_standard_valid_concept.sql","CATEGORY":"Conformance","SUBCATEGORY":"","CONTEXT":"Verification","checkId":637,"FAILED":0,"THRESHOLD_VALUE":0,"_row":"9.19"},{"NUM_VIOLATED_ROWS":0,"PCT_VIOLATED_ROWS":0,"NUM_DENOMINATOR_ROWS":543034374,"EXECUTION_TIME":"1.166965 secs","QUERY_TEXT":"\r\n/*********\r\nFIELD_IS_STANDARD_VALID_CONCEPT\r\n\r\nall standard concept id fields are standard and valid\r\n\r\nParameters used in this template:\r\ncdmDatabaseSchema = cdm_ibm_mdcd_v993.dbo\r\nvocabDatabaseSchema = cdm_ibm_mdcd_v993.dbo\r\ncdmTableName = MEASUREMENT\r\ncdmFieldName = measurement_concept_id\r\n\r\n**********/\r\n\r\nSELECT num_violated_rows, CASE WHEN denominator.num_rows = 0 THEN 0 ELSE 1.0*num_violated_rows/denominator.num_rows END  AS pct_violated_rows, \r\n  denominator.num_rows as num_denominator_rows\r\nFROM\r\n(\r\n\tSELECT COUNT_BIG(violated_rows.violating_field) AS num_violated_rows\r\n\tFROM\r\n\t(\r\n\t\tSELECT 'MEASUREMENT.measurement_concept_id' AS violating_field, cdmTable.* \r\n\t\t  FROM cdm_ibm_mdcd_v993.dbo.MEASUREMENT cdmTable\r\n\t\t  \r\n\t\t  join cdm_ibm_mdcd_v993.dbo.concept co ON cdmTable.measurement_concept_id = co.concept_id\r\n\t\t  WHERE co.concept_id != 0 AND (co.standard_concept != 'S' OR co.invalid_reason IS NOT NULL ) \r\n  ) violated_rows\r\n) violated_row_count,\r\n( \r\n\tSELECT COUNT_BIG(*) AS num_rows\r\n\tFROM cdm_ibm_mdcd_v993.dbo.MEASUREMENT cdmTable\r\n\t\r\n) denominator\r\n;","CHECK_NAME":"isStandardValidConcept","CHECK_LEVEL":"FIELD","CHECK_DESCRIPTION":"The number and percent of records that do not have a standard, valid concept in the measurement_concept_id field in the MEASUREMENT table. ","CDM_TABLE_NAME":"MEASUREMENT","CDM_FIELD_NAME":"measurement_concept_id","SQL_FILE":"field_is_standard_valid_concept.sql","CATEGORY":"Conformance","SUBCATEGORY":"","CONTEXT":"Verification","checkId":638,"FAILED":0,"THRESHOLD_VALUE":0,"_row":"9.20"},{"NUM_VIOLATED_ROWS":0,"PCT_VIOLATED_ROWS":0,"NUM_DENOMINATOR_ROWS":543034374,"EXECUTION_TIME":"0.861972 secs","QUERY_TEXT":"\r\n/*********\r\nFIELD_IS_STANDARD_VALID_CONCEPT\r\n\r\nall standard concept id fields are standard and valid\r\n\r\nParameters used in this template:\r\ncdmDatabaseSchema = cdm_ibm_mdcd_v993.dbo\r\nvocabDatabaseSchema = cdm_ibm_mdcd_v993.dbo\r\ncdmTableName = MEASUREMENT\r\ncdmFieldName = measurement_type_concept_id\r\n\r\n**********/\r\n\r\nSELECT num_violated_rows, CASE WHEN denominator.num_rows = 0 THEN 0 ELSE 1.0*num_violated_rows/denominator.num_rows END  AS pct_violated_rows, \r\n  denominator.num_rows as num_denominator_rows\r\nFROM\r\n(\r\n\tSELECT COUNT_BIG(violated_rows.violating_field) AS num_violated_rows\r\n\tFROM\r\n\t(\r\n\t\tSELECT 'MEASUREMENT.measurement_type_concept_id' AS violating_field, cdmTable.* \r\n\t\t  FROM cdm_ibm_mdcd_v993.dbo.MEASUREMENT cdmTable\r\n\t\t  \r\n\t\t  join cdm_ibm_mdcd_v993.dbo.concept co ON cdmTable.measurement_type_concept_id = co.concept_id\r\n\t\t  WHERE co.concept_id != 0 AND (co.standard_concept != 'S' OR co.invalid_reason IS NOT NULL ) \r\n  ) violated_rows\r\n) violated_row_count,\r\n( \r\n\tSELECT COUNT_BIG(*) AS num_rows\r\n\tFROM cdm_ibm_mdcd_v993.dbo.MEASUREMENT cdmTable\r\n\t\r\n) denominator\r\n;","CHECK_NAME":"isStandardValidConcept","CHECK_LEVEL":"FIELD","CHECK_DESCRIPTION":"The number and percent of records that do not have a standard, valid concept in the measurement_type_concept_id field in the MEASUREMENT table. ","CDM_TABLE_NAME":"MEASUREMENT","CDM_FIELD_NAME":"measurement_type_concept_id","SQL_FILE":"field_is_standard_valid_concept.sql","CATEGORY":"Conformance","SUBCATEGORY":"","CONTEXT":"Verification","checkId":639,"FAILED":0,"THRESHOLD_VALUE":0,"_row":"9.21"},{"NUM_VIOLATED_ROWS":0,"PCT_VIOLATED_ROWS":0,"NUM_DENOMINATOR_ROWS":543034374,"EXECUTION_TIME":"0.686988 secs","QUERY_TEXT":"\r\n/*********\r\nFIELD_IS_STANDARD_VALID_CONCEPT\r\n\r\nall standard concept id fields are standard and valid\r\n\r\nParameters used in this template:\r\ncdmDatabaseSchema = cdm_ibm_mdcd_v993.dbo\r\nvocabDatabaseSchema = cdm_ibm_mdcd_v993.dbo\r\ncdmTableName = MEASUREMENT\r\ncdmFieldName = operator_concept_id\r\n\r\n**********/\r\n\r\nSELECT num_violated_rows, CASE WHEN denominator.num_rows = 0 THEN 0 ELSE 1.0*num_violated_rows/denominator.num_rows END  AS pct_violated_rows, \r\n  denominator.num_rows as num_denominator_rows\r\nFROM\r\n(\r\n\tSELECT COUNT_BIG(violated_rows.violating_field) AS num_violated_rows\r\n\tFROM\r\n\t(\r\n\t\tSELECT 'MEASUREMENT.operator_concept_id' AS violating_field, cdmTable.* \r\n\t\t  FROM cdm_ibm_mdcd_v993.dbo.MEASUREMENT cdmTable\r\n\t\t  \r\n\t\t  join cdm_ibm_mdcd_v993.dbo.concept co ON cdmTable.operator_concept_id = co.concept_id\r\n\t\t  WHERE co.concept_id != 0 AND (co.standard_concept != 'S' OR co.invalid_reason IS NOT NULL ) \r\n  ) violated_rows\r\n) violated_row_count,\r\n( \r\n\tSELECT COUNT_BIG(*) AS num_rows\r\n\tFROM cdm_ibm_mdcd_v993.dbo.MEASUREMENT cdmTable\r\n\t\r\n) denominator\r\n;","CHECK_NAME":"isStandardValidConcept","CHECK_LEVEL":"FIELD","CHECK_DESCRIPTION":"The number and percent of records that do not have a standard, valid concept in the operator_concept_id field in the MEASUREMENT table. ","CDM_TABLE_NAME":"MEASUREMENT","CDM_FIELD_NAME":"operator_concept_id","SQL_FILE":"field_is_standard_valid_concept.sql","CATEGORY":"Conformance","SUBCATEGORY":"","CONTEXT":"Verification","checkId":640,"FAILED":0,"THRESHOLD_VALUE":0,"_row":"9.22"},{"NUM_VIOLATED_ROWS":0,"PCT_VIOLATED_ROWS":0,"NUM_DENOMINATOR_ROWS":543034374,"EXECUTION_TIME":"0.670972 secs","QUERY_TEXT":"\r\n/*********\r\nFIELD_IS_STANDARD_VALID_CONCEPT\r\n\r\nall standard concept id fields are standard and valid\r\n\r\nParameters used in this template:\r\ncdmDatabaseSchema = cdm_ibm_mdcd_v993.dbo\r\nvocabDatabaseSchema = cdm_ibm_mdcd_v993.dbo\r\ncdmTableName = MEASUREMENT\r\ncdmFieldName = unit_concept_id\r\n\r\n**********/\r\n\r\nSELECT num_violated_rows, CASE WHEN denominator.num_rows = 0 THEN 0 ELSE 1.0*num_violated_rows/denominator.num_rows END  AS pct_violated_rows, \r\n  denominator.num_rows as num_denominator_rows\r\nFROM\r\n(\r\n\tSELECT COUNT_BIG(violated_rows.violating_field) AS num_violated_rows\r\n\tFROM\r\n\t(\r\n\t\tSELECT 'MEASUREMENT.unit_concept_id' AS violating_field, cdmTable.* \r\n\t\t  FROM cdm_ibm_mdcd_v993.dbo.MEASUREMENT cdmTable\r\n\t\t  \r\n\t\t  join cdm_ibm_mdcd_v993.dbo.concept co ON cdmTable.unit_concept_id = co.concept_id\r\n\t\t  WHERE co.concept_id != 0 AND (co.standard_concept != 'S' OR co.invalid_reason IS NOT NULL ) \r\n  ) violated_rows\r\n) violated_row_count,\r\n( \r\n\tSELECT COUNT_BIG(*) AS num_rows\r\n\tFROM cdm_ibm_mdcd_v993.dbo.MEASUREMENT cdmTable\r\n\t\r\n) denominator\r\n;","CHECK_NAME":"isStandardValidConcept","CHECK_LEVEL":"FIELD","CHECK_DESCRIPTION":"The number and percent of records that do not have a standard, valid concept in the unit_concept_id field in the MEASUREMENT table. ","CDM_TABLE_NAME":"MEASUREMENT","CDM_FIELD_NAME":"unit_concept_id","SQL_FILE":"field_is_standard_valid_concept.sql","CATEGORY":"Conformance","SUBCATEGORY":"","CONTEXT":"Verification","checkId":641,"FAILED":0,"THRESHOLD_VALUE":0,"_row":"9.23"},{"NUM_VIOLATED_ROWS":0,"PCT_VIOLATED_ROWS":0,"NUM_DENOMINATOR_ROWS":1957264378,"EXECUTION_TIME":"1.689954 secs","QUERY_TEXT":"\r\n/*********\r\nFIELD_IS_STANDARD_VALID_CONCEPT\r\n\r\nall standard concept id fields are standard and valid\r\n\r\nParameters used in this template:\r\ncdmDatabaseSchema = cdm_ibm_mdcd_v993.dbo\r\nvocabDatabaseSchema = cdm_ibm_mdcd_v993.dbo\r\ncdmTableName = VISIT_DETAIL\r\ncdmFieldName = visit_detail_concept_id\r\n\r\n**********/\r\n\r\nSELECT num_violated_rows, CASE WHEN denominator.num_rows = 0 THEN 0 ELSE 1.0*num_violated_rows/denominator.num_rows END  AS pct_violated_rows, \r\n  denominator.num_rows as num_denominator_rows\r\nFROM\r\n(\r\n\tSELECT COUNT_BIG(violated_rows.violating_field) AS num_violated_rows\r\n\tFROM\r\n\t(\r\n\t\tSELECT 'VISIT_DETAIL.visit_detail_concept_id' AS violating_field, cdmTable.* \r\n\t\t  FROM cdm_ibm_mdcd_v993.dbo.VISIT_DETAIL cdmTable\r\n\t\t  \r\n\t\t  join cdm_ibm_mdcd_v993.dbo.concept co ON cdmTable.visit_detail_concept_id = co.concept_id\r\n\t\t  WHERE co.concept_id != 0 AND (co.standard_concept != 'S' OR co.invalid_reason IS NOT NULL ) \r\n  ) violated_rows\r\n) violated_row_count,\r\n( \r\n\tSELECT COUNT_BIG(*) AS num_rows\r\n\tFROM cdm_ibm_mdcd_v993.dbo.VISIT_DETAIL cdmTable\r\n\t\r\n) denominator\r\n;","CHECK_NAME":"isStandardValidConcept","CHECK_LEVEL":"FIELD","CHECK_DESCRIPTION":"The number and percent of records that do not have a standard, valid concept in the visit_detail_concept_id field in the VISIT_DETAIL table. ","CDM_TABLE_NAME":"VISIT_DETAIL","CDM_FIELD_NAME":"visit_detail_concept_id","SQL_FILE":"field_is_standard_valid_concept.sql","CATEGORY":"Conformance","SUBCATEGORY":"","CONTEXT":"Verification","checkId":642,"FAILED":0,"THRESHOLD_VALUE":0,"_row":"9.24"},{"NUM_VIOLATED_ROWS":0,"PCT_VIOLATED_ROWS":0,"NUM_DENOMINATOR_ROWS":1957264378,"EXECUTION_TIME":"1.152926 secs","QUERY_TEXT":"\r\n/*********\r\nFIELD_IS_STANDARD_VALID_CONCEPT\r\n\r\nall standard concept id fields are standard and valid\r\n\r\nParameters used in this template:\r\ncdmDatabaseSchema = cdm_ibm_mdcd_v993.dbo\r\nvocabDatabaseSchema = cdm_ibm_mdcd_v993.dbo\r\ncdmTableName = VISIT_DETAIL\r\ncdmFieldName = visit_detail_type_concept_id\r\n\r\n**********/\r\n\r\nSELECT num_violated_rows, CASE WHEN denominator.num_rows = 0 THEN 0 ELSE 1.0*num_violated_rows/denominator.num_rows END  AS pct_violated_rows, \r\n  denominator.num_rows as num_denominator_rows\r\nFROM\r\n(\r\n\tSELECT COUNT_BIG(violated_rows.violating_field) AS num_violated_rows\r\n\tFROM\r\n\t(\r\n\t\tSELECT 'VISIT_DETAIL.visit_detail_type_concept_id' AS violating_field, cdmTable.* \r\n\t\t  FROM cdm_ibm_mdcd_v993.dbo.VISIT_DETAIL cdmTable\r\n\t\t  \r\n\t\t  join cdm_ibm_mdcd_v993.dbo.concept co ON cdmTable.visit_detail_type_concept_id = co.concept_id\r\n\t\t  WHERE co.concept_id != 0 AND (co.standard_concept != 'S' OR co.invalid_reason IS NOT NULL ) \r\n  ) violated_rows\r\n) violated_row_count,\r\n( \r\n\tSELECT COUNT_BIG(*) AS num_rows\r\n\tFROM cdm_ibm_mdcd_v993.dbo.VISIT_DETAIL cdmTable\r\n\t\r\n) denominator\r\n;","CHECK_NAME":"isStandardValidConcept","CHECK_LEVEL":"FIELD","CHECK_DESCRIPTION":"The number and percent of records that do not have a standard, valid concept in the visit_detail_type_concept_id field in the VISIT_DETAIL table. ","CDM_TABLE_NAME":"VISIT_DETAIL","CDM_FIELD_NAME":"visit_detail_type_concept_id","SQL_FILE":"field_is_standard_valid_concept.sql","CATEGORY":"Conformance","SUBCATEGORY":"","CONTEXT":"Verification","checkId":643,"FAILED":0,"THRESHOLD_VALUE":0,"_row":"9.25"},{"NUM_VIOLATED_ROWS":0,"PCT_VIOLATED_ROWS":0,"NUM_DENOMINATOR_ROWS":1957264378,"EXECUTION_TIME":"1.611946 secs","QUERY_TEXT":"\r\n/*********\r\nFIELD_IS_STANDARD_VALID_CONCEPT\r\n\r\nall standard concept id fields are standard and valid\r\n\r\nParameters used in this template:\r\ncdmDatabaseSchema = cdm_ibm_mdcd_v993.dbo\r\nvocabDatabaseSchema = cdm_ibm_mdcd_v993.dbo\r\ncdmTableName = VISIT_DETAIL\r\ncdmFieldName = admitting_source_concept_id\r\n\r\n**********/\r\n\r\nSELECT num_violated_rows, CASE WHEN denominator.num_rows = 0 THEN 0 ELSE 1.0*num_violated_rows/denominator.num_rows END  AS pct_violated_rows, \r\n  denominator.num_rows as num_denominator_rows\r\nFROM\r\n(\r\n\tSELECT COUNT_BIG(violated_rows.violating_field) AS num_violated_rows\r\n\tFROM\r\n\t(\r\n\t\tSELECT 'VISIT_DETAIL.admitting_source_concept_id' AS violating_field, cdmTable.* \r\n\t\t  FROM cdm_ibm_mdcd_v993.dbo.VISIT_DETAIL cdmTable\r\n\t\t  \r\n\t\t  join cdm_ibm_mdcd_v993.dbo.concept co ON cdmTable.admitting_source_concept_id = co.concept_id\r\n\t\t  WHERE co.concept_id != 0 AND (co.standard_concept != 'S' OR co.invalid_reason IS NOT NULL ) \r\n  ) violated_rows\r\n) violated_row_count,\r\n( \r\n\tSELECT COUNT_BIG(*) AS num_rows\r\n\tFROM cdm_ibm_mdcd_v993.dbo.VISIT_DETAIL cdmTable\r\n\t\r\n) denominator\r\n;","CHECK_NAME":"isStandardValidConcept","CHECK_LEVEL":"FIELD","CHECK_DESCRIPTION":"The number and percent of records that do not have a standard, valid concept in the admitting_source_concept_id field in the VISIT_DETAIL table. ","CDM_TABLE_NAME":"VISIT_DETAIL","CDM_FIELD_NAME":"admitting_source_concept_id","SQL_FILE":"field_is_standard_valid_concept.sql","CATEGORY":"Conformance","SUBCATEGORY":"","CONTEXT":"Verification","checkId":644,"FAILED":0,"THRESHOLD_VALUE":0,"_row":"9.26"},{"NUM_VIOLATED_ROWS":0,"PCT_VIOLATED_ROWS":0,"NUM_DENOMINATOR_ROWS":1957264378,"EXECUTION_TIME":"1.572959 secs","QUERY_TEXT":"\r\n/*********\r\nFIELD_IS_STANDARD_VALID_CONCEPT\r\n\r\nall standard concept id fields are standard and valid\r\n\r\nParameters used in this template:\r\ncdmDatabaseSchema = cdm_ibm_mdcd_v993.dbo\r\nvocabDatabaseSchema = cdm_ibm_mdcd_v993.dbo\r\ncdmTableName = VISIT_DETAIL\r\ncdmFieldName = discharge_to_concept_id\r\n\r\n**********/\r\n\r\nSELECT num_violated_rows, CASE WHEN denominator.num_rows = 0 THEN 0 ELSE 1.0*num_violated_rows/denominator.num_rows END  AS pct_violated_rows, \r\n  denominator.num_rows as num_denominator_rows\r\nFROM\r\n(\r\n\tSELECT COUNT_BIG(violated_rows.violating_field) AS num_violated_rows\r\n\tFROM\r\n\t(\r\n\t\tSELECT 'VISIT_DETAIL.discharge_to_concept_id' AS violating_field, cdmTable.* \r\n\t\t  FROM cdm_ibm_mdcd_v993.dbo.VISIT_DETAIL cdmTable\r\n\t\t  \r\n\t\t  join cdm_ibm_mdcd_v993.dbo.concept co ON cdmTable.discharge_to_concept_id = co.concept_id\r\n\t\t  WHERE co.concept_id != 0 AND (co.standard_concept != 'S' OR co.invalid_reason IS NOT NULL ) \r\n  ) violated_rows\r\n) violated_row_count,\r\n( \r\n\tSELECT COUNT_BIG(*) AS num_rows\r\n\tFROM cdm_ibm_mdcd_v993.dbo.VISIT_DETAIL cdmTable\r\n\t\r\n) denominator\r\n;","CHECK_NAME":"isStandardValidConcept","CHECK_LEVEL":"FIELD","CHECK_DESCRIPTION":"The number and percent of records that do not have a standard, valid concept in the discharge_to_concept_id field in the VISIT_DETAIL table. ","CDM_TABLE_NAME":"VISIT_DETAIL","CDM_FIELD_NAME":"discharge_to_concept_id","SQL_FILE":"field_is_standard_valid_concept.sql","CATEGORY":"Conformance","SUBCATEGORY":"","CONTEXT":"Verification","checkId":645,"FAILED":0,"THRESHOLD_VALUE":0,"_row":"9.27"},{"NUM_VIOLATED_ROWS":0,"PCT_VIOLATED_ROWS":0,"NUM_DENOMINATOR_ROWS":2269399531,"EXECUTION_TIME":"1.525956 secs","QUERY_TEXT":"\r\n/*********\r\nFIELD_IS_STANDARD_VALID_CONCEPT\r\n\r\nall standard concept id fields are standard and valid\r\n\r\nParameters used in this template:\r\ncdmDatabaseSchema = cdm_ibm_mdcd_v993.dbo\r\nvocabDatabaseSchema = cdm_ibm_mdcd_v993.dbo\r\ncdmTableName = OBSERVATION\r\ncdmFieldName = observation_concept_id\r\n\r\n**********/\r\n\r\nSELECT num_violated_rows, CASE WHEN denominator.num_rows = 0 THEN 0 ELSE 1.0*num_violated_rows/denominator.num_rows END  AS pct_violated_rows, \r\n  denominator.num_rows as num_denominator_rows\r\nFROM\r\n(\r\n\tSELECT COUNT_BIG(violated_rows.violating_field) AS num_violated_rows\r\n\tFROM\r\n\t(\r\n\t\tSELECT 'OBSERVATION.observation_concept_id' AS violating_field, cdmTable.* \r\n\t\t  FROM cdm_ibm_mdcd_v993.dbo.OBSERVATION cdmTable\r\n\t\t  \r\n\t\t  join cdm_ibm_mdcd_v993.dbo.concept co ON cdmTable.observation_concept_id = co.concept_id\r\n\t\t  WHERE co.concept_id != 0 AND (co.standard_concept != 'S' OR co.invalid_reason IS NOT NULL ) \r\n  ) violated_rows\r\n) violated_row_count,\r\n( \r\n\tSELECT COUNT_BIG(*) AS num_rows\r\n\tFROM cdm_ibm_mdcd_v993.dbo.OBSERVATION cdmTable\r\n\t\r\n) denominator\r\n;","CHECK_NAME":"isStandardValidConcept","CHECK_LEVEL":"FIELD","CHECK_DESCRIPTION":"The number and percent of records that do not have a standard, valid concept in the observation_concept_id field in the OBSERVATION table. ","CDM_TABLE_NAME":"OBSERVATION","CDM_FIELD_NAME":"observation_concept_id","SQL_FILE":"field_is_standard_valid_concept.sql","CATEGORY":"Conformance","SUBCATEGORY":"","CONTEXT":"Verification","checkId":646,"FAILED":0,"THRESHOLD_VALUE":0,"_row":"9.28"},{"NUM_VIOLATED_ROWS":0,"PCT_VIOLATED_ROWS":0,"NUM_DENOMINATOR_ROWS":2269399531,"EXECUTION_TIME":"1.168965 secs","QUERY_TEXT":"\r\n/*********\r\nFIELD_IS_STANDARD_VALID_CONCEPT\r\n\r\nall standard concept id fields are standard and valid\r\n\r\nParameters used in this template:\r\ncdmDatabaseSchema = cdm_ibm_mdcd_v993.dbo\r\nvocabDatabaseSchema = cdm_ibm_mdcd_v993.dbo\r\ncdmTableName = OBSERVATION\r\ncdmFieldName = observation_type_concept_id\r\n\r\n**********/\r\n\r\nSELECT num_violated_rows, CASE WHEN denominator.num_rows = 0 THEN 0 ELSE 1.0*num_violated_rows/denominator.num_rows END  AS pct_violated_rows, \r\n  denominator.num_rows as num_denominator_rows\r\nFROM\r\n(\r\n\tSELECT COUNT_BIG(violated_rows.violating_field) AS num_violated_rows\r\n\tFROM\r\n\t(\r\n\t\tSELECT 'OBSERVATION.observation_type_concept_id' AS violating_field, cdmTable.* \r\n\t\t  FROM cdm_ibm_mdcd_v993.dbo.OBSERVATION cdmTable\r\n\t\t  \r\n\t\t  join cdm_ibm_mdcd_v993.dbo.concept co ON cdmTable.observation_type_concept_id = co.concept_id\r\n\t\t  WHERE co.concept_id != 0 AND (co.standard_concept != 'S' OR co.invalid_reason IS NOT NULL ) \r\n  ) violated_rows\r\n) violated_row_count,\r\n( \r\n\tSELECT COUNT_BIG(*) AS num_rows\r\n\tFROM cdm_ibm_mdcd_v993.dbo.OBSERVATION cdmTable\r\n\t\r\n) denominator\r\n;","CHECK_NAME":"isStandardValidConcept","CHECK_LEVEL":"FIELD","CHECK_DESCRIPTION":"The number and percent of records that do not have a standard, valid concept in the observation_type_concept_id field in the OBSERVATION table. ","CDM_TABLE_NAME":"OBSERVATION","CDM_FIELD_NAME":"observation_type_concept_id","SQL_FILE":"field_is_standard_valid_concept.sql","CATEGORY":"Conformance","SUBCATEGORY":"","CONTEXT":"Verification","checkId":647,"FAILED":0,"THRESHOLD_VALUE":0,"_row":"9.29"},{"NUM_VIOLATED_ROWS":0,"PCT_VIOLATED_ROWS":0,"NUM_DENOMINATOR_ROWS":2269399531,"EXECUTION_TIME":"1.354968 secs","QUERY_TEXT":"\r\n/*********\r\nFIELD_IS_STANDARD_VALID_CONCEPT\r\n\r\nall standard concept id fields are standard and valid\r\n\r\nParameters used in this template:\r\ncdmDatabaseSchema = cdm_ibm_mdcd_v993.dbo\r\nvocabDatabaseSchema = cdm_ibm_mdcd_v993.dbo\r\ncdmTableName = OBSERVATION\r\ncdmFieldName = qualifier_concept_id\r\n\r\n**********/\r\n\r\nSELECT num_violated_rows, CASE WHEN denominator.num_rows = 0 THEN 0 ELSE 1.0*num_violated_rows/denominator.num_rows END  AS pct_violated_rows, \r\n  denominator.num_rows as num_denominator_rows\r\nFROM\r\n(\r\n\tSELECT COUNT_BIG(violated_rows.violating_field) AS num_violated_rows\r\n\tFROM\r\n\t(\r\n\t\tSELECT 'OBSERVATION.qualifier_concept_id' AS violating_field, cdmTable.* \r\n\t\t  FROM cdm_ibm_mdcd_v993.dbo.OBSERVATION cdmTable\r\n\t\t  \r\n\t\t  join cdm_ibm_mdcd_v993.dbo.concept co ON cdmTable.qualifier_concept_id = co.concept_id\r\n\t\t  WHERE co.concept_id != 0 AND (co.standard_concept != 'S' OR co.invalid_reason IS NOT NULL ) \r\n  ) violated_rows\r\n) violated_row_count,\r\n( \r\n\tSELECT COUNT_BIG(*) AS num_rows\r\n\tFROM cdm_ibm_mdcd_v993.dbo.OBSERVATION cdmTable\r\n\t\r\n) denominator\r\n;","CHECK_NAME":"isStandardValidConcept","CHECK_LEVEL":"FIELD","CHECK_DESCRIPTION":"The number and percent of records that do not have a standard, valid concept in the qualifier_concept_id field in the OBSERVATION table. ","CDM_TABLE_NAME":"OBSERVATION","CDM_FIELD_NAME":"qualifier_concept_id","SQL_FILE":"field_is_standard_valid_concept.sql","CATEGORY":"Conformance","SUBCATEGORY":"","CONTEXT":"Verification","checkId":648,"FAILED":0,"THRESHOLD_VALUE":0,"_row":"9.30"},{"NUM_VIOLATED_ROWS":0,"PCT_VIOLATED_ROWS":0,"NUM_DENOMINATOR_ROWS":2269399531,"EXECUTION_TIME":"0.940978 secs","QUERY_TEXT":"\r\n/*********\r\nFIELD_IS_STANDARD_VALID_CONCEPT\r\n\r\nall standard concept id fields are standard and valid\r\n\r\nParameters used in this template:\r\ncdmDatabaseSchema = cdm_ibm_mdcd_v993.dbo\r\nvocabDatabaseSchema = cdm_ibm_mdcd_v993.dbo\r\ncdmTableName = OBSERVATION\r\ncdmFieldName = unit_concept_id\r\n\r\n**********/\r\n\r\nSELECT num_violated_rows, CASE WHEN denominator.num_rows = 0 THEN 0 ELSE 1.0*num_violated_rows/denominator.num_rows END  AS pct_violated_rows, \r\n  denominator.num_rows as num_denominator_rows\r\nFROM\r\n(\r\n\tSELECT COUNT_BIG(violated_rows.violating_field) AS num_violated_rows\r\n\tFROM\r\n\t(\r\n\t\tSELECT 'OBSERVATION.unit_concept_id' AS violating_field, cdmTable.* \r\n\t\t  FROM cdm_ibm_mdcd_v993.dbo.OBSERVATION cdmTable\r\n\t\t  \r\n\t\t  join cdm_ibm_mdcd_v993.dbo.concept co ON cdmTable.unit_concept_id = co.concept_id\r\n\t\t  WHERE co.concept_id != 0 AND (co.standard_concept != 'S' OR co.invalid_reason IS NOT NULL ) \r\n  ) violated_rows\r\n) violated_row_count,\r\n( \r\n\tSELECT COUNT_BIG(*) AS num_rows\r\n\tFROM cdm_ibm_mdcd_v993.dbo.OBSERVATION cdmTable\r\n\t\r\n) denominator\r\n;","CHECK_NAME":"isStandardValidConcept","CHECK_LEVEL":"FIELD","CHECK_DESCRIPTION":"The number and percent of records that do not have a standard, valid concept in the unit_concept_id field in the OBSERVATION table. ","CDM_TABLE_NAME":"OBSERVATION","CDM_FIELD_NAME":"unit_concept_id","SQL_FILE":"field_is_standard_valid_concept.sql","CATEGORY":"Conformance","SUBCATEGORY":"","CONTEXT":"Verification","checkId":649,"FAILED":0,"THRESHOLD_VALUE":0,"_row":"9.31"},{"NUM_VIOLATED_ROWS":0,"PCT_VIOLATED_ROWS":0,"NUM_DENOMINATOR_ROWS":1,"EXECUTION_TIME":"0.108996 secs","QUERY_TEXT":"\r\n/*********\r\nFIELD_IS_STANDARD_VALID_CONCEPT\r\n\r\nall standard concept id fields are standard and valid\r\n\r\nParameters used in this template:\r\ncdmDatabaseSchema = cdm_ibm_mdcd_v993.dbo\r\nvocabDatabaseSchema = cdm_ibm_mdcd_v993.dbo\r\ncdmTableName = CARE_SITE\r\ncdmFieldName = place_of_service_concept_id\r\n\r\n**********/\r\n\r\nSELECT num_violated_rows, CASE WHEN denominator.num_rows = 0 THEN 0 ELSE 1.0*num_violated_rows/denominator.num_rows END  AS pct_violated_rows, \r\n  denominator.num_rows as num_denominator_rows\r\nFROM\r\n(\r\n\tSELECT COUNT_BIG(violated_rows.violating_field) AS num_violated_rows\r\n\tFROM\r\n\t(\r\n\t\tSELECT 'CARE_SITE.place_of_service_concept_id' AS violating_field, cdmTable.* \r\n\t\t  FROM cdm_ibm_mdcd_v993.dbo.CARE_SITE cdmTable\r\n\t\t  \r\n\t\t  join cdm_ibm_mdcd_v993.dbo.concept co ON cdmTable.place_of_service_concept_id = co.concept_id\r\n\t\t  WHERE co.concept_id != 0 AND (co.standard_concept != 'S' OR co.invalid_reason IS NOT NULL ) \r\n  ) violated_rows\r\n) violated_row_count,\r\n( \r\n\tSELECT COUNT_BIG(*) AS num_rows\r\n\tFROM cdm_ibm_mdcd_v993.dbo.CARE_SITE cdmTable\r\n\t\r\n) denominator\r\n;","CHECK_NAME":"isStandardValidConcept","CHECK_LEVEL":"FIELD","CHECK_DESCRIPTION":"The number and percent of records that do not have a standard, valid concept in the place_of_service_concept_id field in the CARE_SITE table. ","CDM_TABLE_NAME":"CARE_SITE","CDM_FIELD_NAME":"place_of_service_concept_id","SQL_FILE":"field_is_standard_valid_concept.sql","CATEGORY":"Conformance","SUBCATEGORY":"","CONTEXT":"Verification","checkId":650,"FAILED":0,"THRESHOLD_VALUE":0,"_row":"9.32"},{"NUM_VIOLATED_ROWS":0,"PCT_VIOLATED_ROWS":0,"NUM_DENOMINATOR_ROWS":1312287,"EXECUTION_TIME":"0.189981 secs","QUERY_TEXT":"\r\n/*********\r\nFIELD_IS_STANDARD_VALID_CONCEPT\r\n\r\nall standard concept id fields are standard and valid\r\n\r\nParameters used in this template:\r\ncdmDatabaseSchema = cdm_ibm_mdcd_v993.dbo\r\nvocabDatabaseSchema = cdm_ibm_mdcd_v993.dbo\r\ncdmTableName = PROVIDER\r\ncdmFieldName = specialty_concept_id\r\n\r\n**********/\r\n\r\nSELECT num_violated_rows, CASE WHEN denominator.num_rows = 0 THEN 0 ELSE 1.0*num_violated_rows/denominator.num_rows END  AS pct_violated_rows, \r\n  denominator.num_rows as num_denominator_rows\r\nFROM\r\n(\r\n\tSELECT COUNT_BIG(violated_rows.violating_field) AS num_violated_rows\r\n\tFROM\r\n\t(\r\n\t\tSELECT 'PROVIDER.specialty_concept_id' AS violating_field, cdmTable.* \r\n\t\t  FROM cdm_ibm_mdcd_v993.dbo.PROVIDER cdmTable\r\n\t\t  \r\n\t\t  join cdm_ibm_mdcd_v993.dbo.concept co ON cdmTable.specialty_concept_id = co.concept_id\r\n\t\t  WHERE co.concept_id != 0 AND (co.standard_concept != 'S' OR co.invalid_reason IS NOT NULL ) \r\n  ) violated_rows\r\n) violated_row_count,\r\n( \r\n\tSELECT COUNT_BIG(*) AS num_rows\r\n\tFROM cdm_ibm_mdcd_v993.dbo.PROVIDER cdmTable\r\n\t\r\n) denominator\r\n;","CHECK_NAME":"isStandardValidConcept","CHECK_LEVEL":"FIELD","CHECK_DESCRIPTION":"The number and percent of records that do not have a standard, valid concept in the specialty_concept_id field in the PROVIDER table. ","CDM_TABLE_NAME":"PROVIDER","CDM_FIELD_NAME":"specialty_concept_id","SQL_FILE":"field_is_standard_valid_concept.sql","CATEGORY":"Conformance","SUBCATEGORY":"","CONTEXT":"Verification","checkId":651,"FAILED":0,"THRESHOLD_VALUE":0,"_row":"9.33"},{"NUM_VIOLATED_ROWS":1312287,"PCT_VIOLATED_ROWS":1,"NUM_DENOMINATOR_ROWS":1312287,"EXECUTION_TIME":"0.112994 secs","QUERY_TEXT":"\r\n/*********\r\nFIELD_IS_STANDARD_VALID_CONCEPT\r\n\r\nall standard concept id fields are standard and valid\r\n\r\nParameters used in this template:\r\ncdmDatabaseSchema = cdm_ibm_mdcd_v993.dbo\r\nvocabDatabaseSchema = cdm_ibm_mdcd_v993.dbo\r\ncdmTableName = PROVIDER\r\ncdmFieldName = gender_concept_id\r\n\r\n**********/\r\n\r\nSELECT num_violated_rows, CASE WHEN denominator.num_rows = 0 THEN 0 ELSE 1.0*num_violated_rows/denominator.num_rows END  AS pct_violated_rows, \r\n  denominator.num_rows as num_denominator_rows\r\nFROM\r\n(\r\n\tSELECT COUNT_BIG(violated_rows.violating_field) AS num_violated_rows\r\n\tFROM\r\n\t(\r\n\t\tSELECT 'PROVIDER.gender_concept_id' AS violating_field, cdmTable.* \r\n\t\t  FROM cdm_ibm_mdcd_v993.dbo.PROVIDER cdmTable\r\n\t\t  \r\n\t\t  join cdm_ibm_mdcd_v993.dbo.concept co ON cdmTable.gender_concept_id = co.concept_id\r\n\t\t  WHERE co.concept_id != 0 AND (co.standard_concept != 'S' OR co.invalid_reason IS NOT NULL ) \r\n  ) violated_rows\r\n) violated_row_count,\r\n( \r\n\tSELECT COUNT_BIG(*) AS num_rows\r\n\tFROM cdm_ibm_mdcd_v993.dbo.PROVIDER cdmTable\r\n\t\r\n) denominator\r\n;","CHECK_NAME":"isStandardValidConcept","CHECK_LEVEL":"FIELD","CHECK_DESCRIPTION":"The number and percent of records that do not have a standard, valid concept in the gender_concept_id field in the PROVIDER table. ","CDM_TABLE_NAME":"PROVIDER","CDM_FIELD_NAME":"gender_concept_id","SQL_FILE":"field_is_standard_valid_concept.sql","CATEGORY":"Conformance","SUBCATEGORY":"","CONTEXT":"Verification","checkId":652,"FAILED":1,"THRESHOLD_VALUE":0,"_row":"9.34"},{"NUM_VIOLATED_ROWS":0,"PCT_VIOLATED_ROWS":0,"NUM_DENOMINATOR_ROWS":3266861637,"EXECUTION_TIME":"1.939952 secs","QUERY_TEXT":"\r\n/*********\r\nFIELD_IS_STANDARD_VALID_CONCEPT\r\n\r\nall standard concept id fields are standard and valid\r\n\r\nParameters used in this template:\r\ncdmDatabaseSchema = cdm_ibm_mdcd_v993.dbo\r\nvocabDatabaseSchema = cdm_ibm_mdcd_v993.dbo\r\ncdmTableName = COST\r\ncdmFieldName = cost_type_concept_id\r\n\r\n**********/\r\n\r\nSELECT num_violated_rows, CASE WHEN denominator.num_rows = 0 THEN 0 ELSE 1.0*num_violated_rows/denominator.num_rows END  AS pct_violated_rows, \r\n  denominator.num_rows as num_denominator_rows\r\nFROM\r\n(\r\n\tSELECT COUNT_BIG(violated_rows.violating_field) AS num_violated_rows\r\n\tFROM\r\n\t(\r\n\t\tSELECT 'COST.cost_type_concept_id' AS violating_field, cdmTable.* \r\n\t\t  FROM cdm_ibm_mdcd_v993.dbo.COST cdmTable\r\n\t\t  \r\n\t\t  join cdm_ibm_mdcd_v993.dbo.concept co ON cdmTable.cost_type_concept_id = co.concept_id\r\n\t\t  WHERE co.concept_id != 0 AND (co.standard_concept != 'S' OR co.invalid_reason IS NOT NULL ) \r\n  ) violated_rows\r\n) violated_row_count,\r\n( \r\n\tSELECT COUNT_BIG(*) AS num_rows\r\n\tFROM cdm_ibm_mdcd_v993.dbo.COST cdmTable\r\n\t\r\n) denominator\r\n;","CHECK_NAME":"isStandardValidConcept","CHECK_LEVEL":"FIELD","CHECK_DESCRIPTION":"The number and percent of records that do not have a standard, valid concept in the cost_type_concept_id field in the COST table. ","CDM_TABLE_NAME":"COST","CDM_FIELD_NAME":"cost_type_concept_id","SQL_FILE":"field_is_standard_valid_concept.sql","CATEGORY":"Conformance","SUBCATEGORY":"","CONTEXT":"Verification","checkId":653,"FAILED":0,"THRESHOLD_VALUE":0,"_row":"9.35"},{"NUM_VIOLATED_ROWS":0,"PCT_VIOLATED_ROWS":0,"NUM_DENOMINATOR_ROWS":573389325,"EXECUTION_TIME":"1.425962 secs","QUERY_TEXT":"\r\n/*********\r\nFIELD_IS_STANDARD_VALID_CONCEPT\r\n\r\nall standard concept id fields are standard and valid\r\n\r\nParameters used in this template:\r\ncdmDatabaseSchema = cdm_ibm_mdcd_v993.dbo\r\nvocabDatabaseSchema = cdm_ibm_mdcd_v993.dbo\r\ncdmTableName = DRUG_ERA\r\ncdmFieldName = drug_concept_id\r\n\r\n**********/\r\n\r\nSELECT num_violated_rows, CASE WHEN denominator.num_rows = 0 THEN 0 ELSE 1.0*num_violated_rows/denominator.num_rows END  AS pct_violated_rows, \r\n  denominator.num_rows as num_denominator_rows\r\nFROM\r\n(\r\n\tSELECT COUNT_BIG(violated_rows.violating_field) AS num_violated_rows\r\n\tFROM\r\n\t(\r\n\t\tSELECT 'DRUG_ERA.drug_concept_id' AS violating_field, cdmTable.* \r\n\t\t  FROM cdm_ibm_mdcd_v993.dbo.DRUG_ERA cdmTable\r\n\t\t  \r\n\t\t  join cdm_ibm_mdcd_v993.dbo.concept co ON cdmTable.drug_concept_id = co.concept_id\r\n\t\t  WHERE co.concept_id != 0 AND (co.standard_concept != 'S' OR co.invalid_reason IS NOT NULL ) \r\n  ) violated_rows\r\n) violated_row_count,\r\n( \r\n\tSELECT COUNT_BIG(*) AS num_rows\r\n\tFROM cdm_ibm_mdcd_v993.dbo.DRUG_ERA cdmTable\r\n\t\r\n) denominator\r\n;","CHECK_NAME":"isStandardValidConcept","CHECK_LEVEL":"FIELD","CHECK_DESCRIPTION":"The number and percent of records that do not have a standard, valid concept in the drug_concept_id field in the DRUG_ERA table. ","CDM_TABLE_NAME":"DRUG_ERA","CDM_FIELD_NAME":"drug_concept_id","SQL_FILE":"field_is_standard_valid_concept.sql","CATEGORY":"Conformance","SUBCATEGORY":"","CONTEXT":"Verification","checkId":654,"FAILED":0,"THRESHOLD_VALUE":0,"_row":"9.36"},{"NUM_VIOLATED_ROWS":0,"PCT_VIOLATED_ROWS":0,"NUM_DENOMINATOR_ROWS":1056178461,"EXECUTION_TIME":"1.723952 secs","QUERY_TEXT":"\r\n/*********\r\nFIELD_IS_STANDARD_VALID_CONCEPT\r\n\r\nall standard concept id fields are standard and valid\r\n\r\nParameters used in this template:\r\ncdmDatabaseSchema = cdm_ibm_mdcd_v993.dbo\r\nvocabDatabaseSchema = cdm_ibm_mdcd_v993.dbo\r\ncdmTableName = CONDITION_ERA\r\ncdmFieldName = condition_concept_id\r\n\r\n**********/\r\n\r\nSELECT num_violated_rows, CASE WHEN denominator.num_rows = 0 THEN 0 ELSE 1.0*num_violated_rows/denominator.num_rows END  AS pct_violated_rows, \r\n  denominator.num_rows as num_denominator_rows\r\nFROM\r\n(\r\n\tSELECT COUNT_BIG(violated_rows.violating_field) AS num_violated_rows\r\n\tFROM\r\n\t(\r\n\t\tSELECT
```
