## Supplementary material for "Increasing Trust in Real-World Evidence Through Evaluation of Observational Data Quality": results_cdm_mdcd (part 2 of 6)

```
 'CONDITION_ERA.condition_concept_id' AS violating_field, cdmTable.* \r\n\t\t  FROM cdm_ibm_mdcd_v993.dbo.CONDITION_ERA cdmTable\r\n\t\t  \r\n\t\t  join cdm_ibm_mdcd_v993.dbo.concept co ON cdmTable.condition_concept_id = co.concept_id\r\n\t\t  WHERE co.concept_id != 0 AND (co.standard_concept != 'S' OR co.invalid_reason IS NOT NULL ) \r\n  ) violated_rows\r\n) violated_row_count,\r\n( \r\n\tSELECT COUNT_BIG(*) AS num_rows\r\n\tFROM cdm_ibm_mdcd_v993.dbo.CONDITION_ERA cdmTable\r\n\t\r\n) denominator\r\n;","CHECK_NAME":"isStandardValidConcept","CHECK_LEVEL":"FIELD","CHECK_DESCRIPTION":"The number and percent of records that do not have a standard, valid concept in the condition_concept_id field in the CONDITION_ERA table. ","CDM_TABLE_NAME":"CONDITION_ERA","CDM_FIELD_NAME":"condition_concept_id","SQL_FILE":"field_is_standard_valid_concept.sql","CATEGORY":"Conformance","SUBCATEGORY":"","CONTEXT":"Verification","checkId":655,"FAILED":0,"THRESHOLD_VALUE":0,"_row":"9.37"},{"NUM_VIOLATED_ROWS":0,"PCT_VIOLATED_ROWS":0,"NUM_DENOMINATOR_ROWS":28095636,"EXECUTION_TIME":"0.594987 secs","QUERY_TEXT":"\r\n/*********\r\nMEASURE_VALUE_COMPLETENESS\r\nComputing number of null values and the proportion to total records per field\r\n\r\nParameters used in this template:\r\ncdmDatabaseSchema = cdm_ibm_mdcd_v993.dbo\r\ncdmTableName = PERSON\r\ncdmFieldName = person_id\r\n\r\n**********/\r\n\r\n\r\nSELECT num_violated_rows, CASE WHEN denominator.num_rows = 0 THEN 0 ELSE 1.0*num_violated_rows/denominator.num_rows END  AS pct_violated_rows, \r\n  denominator.num_rows as num_denominator_rows\r\nFROM\r\n(\r\n\tSELECT COUNT_BIG(violated_rows.violating_field) AS num_violated_rows\r\n\tFROM\r\n\t(\r\n\t\tSELECT 'PERSON.person_id' AS violating_field, cdmTable.* \r\n\t\tFROM cdm_ibm_mdcd_v993.dbo.PERSON cdmTable\r\n\t\t\r\n\t\tWHERE cdmTable.person_id IS NULL\r\n\t) violated_rows\r\n) violated_row_count,\r\n( \r\n\tSELECT COUNT_BIG(*) AS num_rows\r\n\tFROM cdm_ibm_mdcd_v993.dbo.PERSON cdmTable\r\n\t\r\n) denominator\r\n;\r\n","CHECK_NAME":"measureValueCompleteness","CHECK_LEVEL":"FIELD","CHECK_DESCRIPTION":"The number and percent of records with a NULL value in the person_id of the PERSON.","CDM_TABLE_NAME":"PERSON","CDM_FIELD_NAME":"person_id","SQL_FILE":"field_measure_value_completeness.sql","CATEGORY":"Completeness","SUBCATEGORY":"","CONTEXT":"Verification","checkId":656,"FAILED":0,"THRESHOLD_VALUE":0,"_row":"10.1"},{"NUM_VIOLATED_ROWS":0,"PCT_VIOLATED_ROWS":0,"NUM_DENOMINATOR_ROWS":28095636,"EXECUTION_TIME":"0.607975 secs","QUERY_TEXT":"\r\n/*********\r\nMEASURE_VALUE_COMPLETENESS\r\nComputing number of null values and the proportion to total records per field\r\n\r\nParameters used in this template:\r\ncdmDatabaseSchema = cdm_ibm_mdcd_v993.dbo\r\ncdmTableName = PERSON\r\ncdmFieldName = gender_concept_id\r\n\r\n**********/\r\n\r\n\r\nSELECT num_violated_rows, CASE WHEN denominator.num_rows = 0 THEN 0 ELSE 1.0*num_violated_rows/denominator.num_rows END  AS pct_violated_rows, \r\n  denominator.num_rows as num_denominator_rows\r\nFROM\r\n(\r\n\tSELECT COUNT_BIG(violated_rows.violating_field) AS num_violated_rows\r\n\tFROM\r\n\t(\r\n\t\tSELECT 'PERSON.gender_concept_id' AS violating_field, cdmTable.* \r\n\t\tFROM cdm_ibm_mdcd_v993.dbo.PERSON cdmTable\r\n\t\t\r\n\t\tWHERE cdmTable.gender_concept_id IS NULL\r\n\t) violated_rows\r\n) violated_row_count,\r\n( \r\n\tSELECT COUNT_BIG(*) AS num_rows\r\n\tFROM cdm_ibm_mdcd_v993.dbo.PERSON cdmTable\r\n\t\r\n) denominator\r\n;\r\n","CHECK_NAME":"measureValueCompleteness","CHECK_LEVEL":"FIELD","CHECK_DESCRIPTION":"The number and percent of records with a NULL value in the gender_concept_id of the PERSON.","CDM_TABLE_NAME":"PERSON","CDM_FIELD_NAME":"gender_concept_id","SQL_FILE":"field_measure_value_completeness.sql","CATEGORY":"Completeness","SUBCATEGORY":"","CONTEXT":"Verification","checkId":657,"FAILED":0,"THRESHOLD_VALUE":0,"_row":"10.2"},{"NUM_VIOLATED_ROWS":0,"PCT_VIOLATED_ROWS":0,"NUM_DENOMINATOR_ROWS":28095636,"EXECUTION_TIME":"0.389974 secs","QUERY_TEXT":"\r\n/*********\r\nMEASURE_VALUE_COMPLETENESS\r\nComputing number of null values and the proportion to total records per field\r\n\r\nParameters used in this template:\r\ncdmDatabaseSchema = cdm_ibm_mdcd_v993.dbo\r\ncdmTableName = PERSON\r\ncdmFieldName = year_of_birth\r\n\r\n**********/\r\n\r\n\r\nSELECT num_violated_rows, CASE WHEN denominator.num_rows = 0 THEN 0 ELSE 1.0*num_violated_rows/denominator.num_rows END  AS pct_violated_rows, \r\n  denominator.num_rows as num_denominator_rows\r\nFROM\r\n(\r\n\tSELECT COUNT_BIG(violated_rows.violating_field) AS num_violated_rows\r\n\tFROM\r\n\t(\r\n\t\tSELECT 'PERSON.year_of_birth' AS violating_field, cdmTable.* \r\n\t\tFROM cdm_ibm_mdcd_v993.dbo.PERSON cdmTable\r\n\t\t\r\n\t\tWHERE cdmTable.year_of_birth IS NULL\r\n\t) violated_rows\r\n) violated_row_count,\r\n( \r\n\tSELECT COUNT_BIG(*) AS num_rows\r\n\tFROM cdm_ibm_mdcd_v993.dbo.PERSON cdmTable\r\n\t\r\n) denominator\r\n;\r\n","CHECK_NAME":"measureValueCompleteness","CHECK_LEVEL":"FIELD","CHECK_DESCRIPTION":"The number and percent of records with a NULL value in the year_of_birth of the PERSON.","CDM_TABLE_NAME":"PERSON","CDM_FIELD_NAME":"year_of_birth","SQL_FILE":"field_measure_value_completeness.sql","CATEGORY":"Completeness","SUBCATEGORY":"","CONTEXT":"Verification","checkId":658,"FAILED":0,"THRESHOLD_VALUE":0,"_row":"10.3"},{"NUM_VIOLATED_ROWS":24557873,"PCT_VIOLATED_ROWS":0.8741,"NUM_DENOMINATOR_ROWS":28095636,"EXECUTION_TIME":"0.765990 secs","QUERY_TEXT":"\r\n/*********\r\nMEASURE_VALUE_COMPLETENESS\r\nComputing number of null values and the proportion to total records per field\r\n\r\nParameters used in this template:\r\ncdmDatabaseSchema = cdm_ibm_mdcd_v993.dbo\r\ncdmTableName = PERSON\r\ncdmFieldName = month_of_birth\r\n\r\n**********/\r\n\r\n\r\nSELECT num_violated_rows, CASE WHEN denominator.num_rows = 0 THEN 0 ELSE 1.0*num_violated_rows/denominator.num_rows END  AS pct_violated_rows, \r\n  denominator.num_rows as num_denominator_rows\r\nFROM\r\n(\r\n\tSELECT COUNT_BIG(violated_rows.violating_field) AS num_violated_rows\r\n\tFROM\r\n\t(\r\n\t\tSELECT 'PERSON.month_of_birth' AS violating_field, cdmTable.* \r\n\t\tFROM cdm_ibm_mdcd_v993.dbo.PERSON cdmTable\r\n\t\t\r\n\t\tWHERE cdmTable.month_of_birth IS NULL\r\n\t) violated_rows\r\n) violated_row_count,\r\n( \r\n\tSELECT COUNT_BIG(*) AS num_rows\r\n\tFROM cdm_ibm_mdcd_v993.dbo.PERSON cdmTable\r\n\t\r\n) denominator\r\n;\r\n","CHECK_NAME":"measureValueCompleteness","CHECK_LEVEL":"FIELD","CHECK_DESCRIPTION":"The number and percent of records with a NULL value in the month_of_birth of the PERSON.","CDM_TABLE_NAME":"PERSON","CDM_FIELD_NAME":"month_of_birth","SQL_FILE":"field_measure_value_completeness.sql","CATEGORY":"Completeness","SUBCATEGORY":"","CONTEXT":"Verification","checkId":659,"FAILED":0,"THRESHOLD_VALUE":100,"_row":"10.4"},{"NUM_VIOLATED_ROWS":24557873,"PCT_VIOLATED_ROWS":0.8741,"NUM_DENOMINATOR_ROWS":28095636,"EXECUTION_TIME":"0.908974 secs","QUERY_TEXT":"\r\n/*********\r\nMEASURE_VALUE_COMPLETENESS\r\nComputing number of null values and the proportion to total records per field\r\n\r\nParameters used in this template:\r\ncdmDatabaseSchema = cdm_ibm_mdcd_v993.dbo\r\ncdmTableName = PERSON\r\ncdmFieldName = day_of_birth\r\n\r\n**********/\r\n\r\n\r\nSELECT num_violated_rows, CASE WHEN denominator.num_rows = 0 THEN 0 ELSE 1.0*num_violated_rows/denominator.num_rows END  AS pct_violated_rows, \r\n  denominator.num_rows as num_denominator_rows\r\nFROM\r\n(\r\n\tSELECT COUNT_BIG(violated_rows.violating_field) AS num_violated_rows\r\n\tFROM\r\n\t(\r\n\t\tSELECT 'PERSON.day_of_birth' AS violating_field, cdmTable.* \r\n\t\tFROM cdm_ibm_mdcd_v993.dbo.PERSON cdmTable\r\n\t\t\r\n\t\tWHERE cdmTable.day_of_birth IS NULL\r\n\t) violated_rows\r\n) violated_row_count,\r\n( \r\n\tSELECT COUNT_BIG(*) AS num_rows\r\n\tFROM cdm_ibm_mdcd_v993.dbo.PERSON cdmTable\r\n\t\r\n) denominator\r\n;\r\n","CHECK_NAME":"measureValueCompleteness","CHECK_LEVEL":"FIELD","CHECK_DESCRIPTION":"The number and percent of records with a NULL value in the day_of_birth of the PERSON.","CDM_TABLE_NAME":"PERSON","CDM_FIELD_NAME":"day_of_birth","SQL_FILE":"field_measure_value_completeness.sql","CATEGORY":"Completeness","SUBCATEGORY":"","CONTEXT":"Verification","checkId":660,"FAILED":0,"THRESHOLD_VALUE":100,"_row":"10.5"},{"NUM_VIOLATED_ROWS":28095636,"PCT_VIOLATED_ROWS":1,"NUM_DENOMINATOR_ROWS":28095636,"EXECUTION_TIME":"6.096834 secs","QUERY_TEXT":"\r\n/*********\r\nMEASURE_VALUE_COMPLETENESS\r\nComputing number of null values and the proportion to total records per field\r\n\r\nParameters used in this template:\r\ncdmDatabaseSchema = cdm_ibm_mdcd_v993.dbo\r\ncdmTableName = PERSON\r\ncdmFieldName = birth_datetime\r\n\r\n**********/\r\n\r\n\r\nSELECT num_violated_rows, CASE WHEN denominator.num_rows = 0 THEN 0 ELSE 1.0*num_violated_rows/denominator.num_rows END  AS pct_violated_rows, \r\n  denominator.num_rows as num_denominator_rows\r\nFROM\r\n(\r\n\tSELECT COUNT_BIG(violated_rows.violating_field) AS num_violated_rows\r\n\tFROM\r\n\t(\r\n\t\tSELECT 'PERSON.birth_datetime' AS violating_field, cdmTable.* \r\n\t\tFROM cdm_ibm_mdcd_v993.dbo.PERSON cdmTable\r\n\t\t\r\n\t\tWHERE cdmTable.birth_datetime IS NULL\r\n\t) violated_rows\r\n) violated_row_count,\r\n( \r\n\tSELECT COUNT_BIG(*) AS num_rows\r\n\tFROM cdm_ibm_mdcd_v993.dbo.PERSON cdmTable\r\n\t\r\n) denominator\r\n;\r\n","CHECK_NAME":"measureValueCompleteness","CHECK_LEVEL":"FIELD","CHECK_DESCRIPTION":"The number and percent of records with a NULL value in the birth_datetime of the PERSON.","CDM_TABLE_NAME":"PERSON","CDM_FIELD_NAME":"birth_datetime","SQL_FILE":"field_measure_value_completeness.sql","CATEGORY":"Completeness","SUBCATEGORY":"","CONTEXT":"Verification","checkId":661,"FAILED":0,"THRESHOLD_VALUE":100,"_row":"10.6"},{"NUM_VIOLATED_ROWS":0,"PCT_VIOLATED_ROWS":0,"NUM_DENOMINATOR_ROWS":28095636,"EXECUTION_TIME":"0.384977 secs","QUERY_TEXT":"\r\n/*********\r\nMEASURE_VALUE_COMPLETENESS\r\nComputing number of null values and the proportion to total records per field\r\n\r\nParameters used in this template:\r\ncdmDatabaseSchema = cdm_ibm_mdcd_v993.dbo\r\ncdmTableName = PERSON\r\ncdmFieldName = race_concept_id\r\n\r\n**********/\r\n\r\n\r\nSELECT num_violated_rows, CASE WHEN denominator.num_rows = 0 THEN 0 ELSE 1.0*num_violated_rows/denominator.num_rows END  AS pct_violated_rows, \r\n  denominator.num_rows as num_denominator_rows\r\nFROM\r\n(\r\n\tSELECT COUNT_BIG(violated_rows.violating_field) AS num_violated_rows\r\n\tFROM\r\n\t(\r\n\t\tSELECT 'PERSON.race_concept_id' AS violating_field, cdmTable.* \r\n\t\tFROM cdm_ibm_mdcd_v993.dbo.PERSON cdmTable\r\n\t\t\r\n\t\tWHERE cdmTable.race_concept_id IS NULL\r\n\t) violated_rows\r\n) violated_row_count,\r\n( \r\n\tSELECT COUNT_BIG(*) AS num_rows\r\n\tFROM cdm_ibm_mdcd_v993.dbo.PERSON cdmTable\r\n\t\r\n) denominator\r\n;\r\n","CHECK_NAME":"measureValueCompleteness","CHECK_LEVEL":"FIELD","CHECK_DESCRIPTION":"The number and percent of records with a NULL value in the race_concept_id of the PERSON.","CDM_TABLE_NAME":"PERSON","CDM_FIELD_NAME":"race_concept_id","SQL_FILE":"field_measure_value_completeness.sql","CATEGORY":"Completeness","SUBCATEGORY":"","CONTEXT":"Verification","checkId":662,"FAILED":0,"THRESHOLD_VALUE":0,"_row":"10.7"},{"NUM_VIOLATED_ROWS":0,"PCT_VIOLATED_ROWS":0,"NUM_DENOMINATOR_ROWS":28095636,"EXECUTION_TIME":"0.727987 secs","QUERY_TEXT":"\r\n/*********\r\nMEASURE_VALUE_COMPLETENESS\r\nComputing number of null values and the proportion to total records per field\r\n\r\nParameters used in this template:\r\ncdmDatabaseSchema = cdm_ibm_mdcd_v993.dbo\r\ncdmTableName = PERSON\r\ncdmFieldName = ethnicity_concept_id\r\n\r\n**********/\r\n\r\n\r\nSELECT num_violated_rows, CASE WHEN denominator.num_rows = 0 THEN 0 ELSE 1.0*num_violated_rows/denominator.num_rows END  AS pct_violated_rows, \r\n  denominator.num_rows as num_denominator_rows\r\nFROM\r\n(\r\n\tSELECT COUNT_BIG(violated_rows.violating_field) AS num_violated_rows\r\n\tFROM\r\n\t(\r\n\t\tSELECT 'PERSON.ethnicity_concept_id' AS violating_field, cdmTable.* \r\n\t\tFROM cdm_ibm_mdcd_v993.dbo.PERSON cdmTable\r\n\t\t\r\n\t\tWHERE cdmTable.ethnicity_concept_id IS NULL\r\n\t) violated_rows\r\n) violated_row_count,\r\n( \r\n\tSELECT COUNT_BIG(*) AS num_rows\r\n\tFROM cdm_ibm_mdcd_v993.dbo.PERSON cdmTable\r\n\t\r\n) denominator\r\n;\r\n","CHECK_NAME":"measureValueCompleteness","CHECK_LEVEL":"FIELD","CHECK_DESCRIPTION":"The number and percent of records with a NULL value in the ethnicity_concept_id of the PERSON.","CDM_TABLE_NAME":"PERSON","CDM_FIELD_NAME":"ethnicity_concept_id","SQL_FILE":"field_measure_value_completeness.sql","CATEGORY":"Completeness","SUBCATEGORY":"","CONTEXT":"Verification","checkId":663,"FAILED":0,"THRESHOLD_VALUE":0,"_row":"10.8"},{"NUM_VIOLATED_ROWS":0,"PCT_VIOLATED_ROWS":0,"NUM_DENOMINATOR_ROWS":28095636,"EXECUTION_TIME":"1.020958 secs","QUERY_TEXT":"\r\n/*********\r\nMEASURE_VALUE_COMPLETENESS\r\nComputing number of null values and the proportion to total records per field\r\n\r\nParameters used in this template:\r\ncdmDatabaseSchema = cdm_ibm_mdcd_v993.dbo\r\ncdmTableName = PERSON\r\ncdmFieldName = location_id\r\n\r\n**********/\r\n\r\n\r\nSELECT num_violated_rows, CASE WHEN denominator.num_rows = 0 THEN 0 ELSE 1.0*num_violated_rows/denominator.num_rows END  AS pct_violated_rows, \r\n  denominator.num_rows as num_denominator_rows\r\nFROM\r\n(\r\n\tSELECT COUNT_BIG(violated_rows.violating_field) AS num_violated_rows\r\n\tFROM\r\n\t(\r\n\t\tSELECT 'PERSON.location_id' AS violating_field, cdmTable.* \r\n\t\tFROM cdm_ibm_mdcd_v993.dbo.PERSON cdmTable\r\n\t\t\r\n\t\tWHERE cdmTable.location_id IS NULL\r\n\t) violated_rows\r\n) violated_row_count,\r\n( \r\n\tSELECT COUNT_BIG(*) AS num_rows\r\n\tFROM cdm_ibm_mdcd_v993.dbo.PERSON cdmTable\r\n\t\r\n) denominator\r\n;\r\n","CHECK_NAME":"measureValueCompleteness","CHECK_LEVEL":"FIELD","CHECK_DESCRIPTION":"The number and percent of records with a NULL value in the location_id of the PERSON.","CDM_TABLE_NAME":"PERSON","CDM_FIELD_NAME":"location_id","SQL_FILE":"field_measure_value_completeness.sql","CATEGORY":"Completeness","SUBCATEGORY":"","CONTEXT":"Verification","checkId":664,"FAILED":0,"THRESHOLD_VALUE":100,"_row":"10.9"},{"NUM_VIOLATED_ROWS":28095636,"PCT_VIOLATED_ROWS":1,"NUM_DENOMINATOR_ROWS":28095636,"EXECUTION_TIME":"1.085979 secs","QUERY_TEXT":"\r\n/*********\r\nMEASURE_VALUE_COMPLETENESS\r\nComputing number of null values and the proportion to total records per field\r\n\r\nParameters used in this template:\r\ncdmDatabaseSchema = cdm_ibm_mdcd_v993.dbo\r\ncdmTableName = PERSON\r\ncdmFieldName = provider_id\r\n\r\n**********/\r\n\r\n\r\nSELECT num_violated_rows, CASE WHEN denominator.num_rows = 0 THEN 0 ELSE 1.0*num_violated_rows/denominator.num_rows END  AS pct_violated_rows, \r\n  denominator.num_rows as num_denominator_rows\r\nFROM\r\n(\r\n\tSELECT COUNT_BIG(violated_rows.violating_field) AS num_violated_rows\r\n\tFROM\r\n\t(\r\n\t\tSELECT 'PERSON.provider_id' AS violating_field, cdmTable.* \r\n\t\tFROM cdm_ibm_mdcd_v993.dbo.PERSON cdmTable\r\n\t\t\r\n\t\tWHERE cdmTable.provider_id IS NULL\r\n\t) violated_rows\r\n) violated_row_count,\r\n( \r\n\tSELECT COUNT_BIG(*) AS num_rows\r\n\tFROM cdm_ibm_mdcd_v993.dbo.PERSON cdmTable\r\n\t\r\n) denominator\r\n;\r\n","CHECK_NAME":"measureValueCompleteness","CHECK_LEVEL":"FIELD","CHECK_DESCRIPTION":"The number and percent of records with a NULL value in the provider_id of the PERSON.","CDM_TABLE_NAME":"PERSON","CDM_FIELD_NAME":"provider_id","SQL_FILE":"field_measure_value_completeness.sql","CATEGORY":"Completeness","SUBCATEGORY":"","CONTEXT":"Verification","checkId":665,"FAILED":0,"THRESHOLD_VALUE":100,"_row":"10.10"},{"NUM_VIOLATED_ROWS":28095636,"PCT_VIOLATED_ROWS":1,"NUM_DENOMINATOR_ROWS":28095636,"EXECUTION_TIME":"1.040976 secs","QUERY_TEXT":"\r\n/*********\r\nMEASURE_VALUE_COMPLETENESS\r\nComputing number of null values and the proportion to total records per field\r\n\r\nParameters used in this template:\r\ncdmDatabaseSchema = cdm_ibm_mdcd_v993.dbo\r\ncdmTableName = PERSON\r\ncdmFieldName = care_site_id\r\n\r\n**********/\r\n\r\n\r\nSELECT num_violated_rows, CASE WHEN denominator.num_rows = 0 THEN 0 ELSE 1.0*num_violated_rows/denominator.num_rows END  AS pct_violated_rows, \r\n  denominator.num_rows as num_denominator_rows\r\nFROM\r\n(\r\n\tSELECT COUNT_BIG(violated_rows.violating_field) AS num_violated_rows\r\n\tFROM\r\n\t(\r\n\t\tSELECT 'PERSON.care_site_id' AS violating_field, cdmTable.* \r\n\t\tFROM cdm_ibm_mdcd_v993.dbo.PERSON cdmTable\r\n\t\t\r\n\t\tWHERE cdmTable.care_site_id IS NULL\r\n\t) violated_rows\r\n) violated_row_count,\r\n( \r\n\tSELECT COUNT_BIG(*) AS num_rows\r\n\tFROM cdm_ibm_mdcd_v993.dbo.PERSON cdmTable\r\n\t\r\n) denominator\r\n;\r\n","CHECK_NAME":"measureValueCompleteness","CHECK_LEVEL":"FIELD","CHECK_DESCRIPTION":"The number and percent of records with a NULL value in the care_site_id of the PERSON.","CDM_TABLE_NAME":"PERSON","CDM_FIELD_NAME":"care_site_id","SQL_FILE":"field_measure_value_completeness.sql","CATEGORY":"Completeness","SUBCATEGORY":"","CONTEXT":"Verification","checkId":666,"FAILED":0,"THRESHOLD_VALUE":100,"_row":"10.11"},{"NUM_VIOLATED_ROWS":0,"PCT_VIOLATED_ROWS":0,"NUM_DENOMINATOR_ROWS":28095636,"EXECUTION_TIME":"1.104973 secs","QUERY_TEXT":"\r\n/*********\r\nMEASURE_VALUE_COMPLETENESS\r\nComputing number of null values and the proportion to total records per field\r\n\r\nParameters used in this template:\r\ncdmDatabaseSchema = cdm_ibm_mdcd_v993.dbo\r\ncdmTableName = PERSON\r\ncdmFieldName = person_source_value\r\n\r\n**********/\r\n\r\n\r\nSELECT num_violated_rows, CASE WHEN denominator.num_rows = 0 THEN 0 ELSE 1.0*num_violated_rows/denominator.num_rows END  AS pct_violated_rows, \r\n  denominator.num_rows as num_denominator_rows\r\nFROM\r\n(\r\n\tSELECT COUNT_BIG(violated_rows.violating_field) AS num_violated_rows\r\n\tFROM\r\n\t(\r\n\t\tSELECT 'PERSON.person_source_value' AS violating_field, cdmTable.* \r\n\t\tFROM cdm_ibm_mdcd_v993.dbo.PERSON cdmTable\r\n\t\t\r\n\t\tWHERE cdmTable.person_source_value IS NULL\r\n\t) violated_rows\r\n) violated_row_count,\r\n( \r\n\tSELECT COUNT_BIG(*) AS num_rows\r\n\tFROM cdm_ibm_mdcd_v993.dbo.PERSON cdmTable\r\n\t\r\n) denominator\r\n;\r\n","CHECK_NAME":"measureValueCompleteness","CHECK_LEVEL":"FIELD","CHECK_DESCRIPTION":"The number and percent of records with a NULL value in the person_source_value of the PERSON.","CDM_TABLE_NAME":"PERSON","CDM_FIELD_NAME":"person_source_value","SQL_FILE":"field_measure_value_completeness.sql","CATEGORY":"Completeness","SUBCATEGORY":"","CONTEXT":"Verification","checkId":667,"FAILED":0,"THRESHOLD_VALUE":100,"_row":"10.12"},{"NUM_VIOLATED_ROWS":0,"PCT_VIOLATED_ROWS":0,"NUM_DENOMINATOR_ROWS":28095636,"EXECUTION_TIME":"3.242911 secs","QUERY_TEXT":"\r\n/*********\r\nMEASURE_VALUE_COMPLETENESS\r\nComputing number of null values and the proportion to total records per field\r\n\r\nParameters used in this template:\r\ncdmDatabaseSchema = cdm_ibm_mdcd_v993.dbo\r\ncdmTableName = PERSON\r\ncdmFieldName = gender_source_value\r\n\r\n**********/\r\n\r\n\r\nSELECT num_violated_rows, CASE WHEN denominator.num_rows = 0 THEN 0 ELSE 1.0*num_violated_rows/denominator.num_rows END  AS pct_violated_rows, \r\n  denominator.num_rows as num_denominator_rows\r\nFROM\r\n(\r\n\tSELECT COUNT_BIG(violated_rows.violating_field) AS num_violated_rows\r\n\tFROM\r\n\t(\r\n\t\tSELECT 'PERSON.gender_source_value' AS violating_field, cdmTable.* \r\n\t\tFROM cdm_ibm_mdcd_v993.dbo.PERSON cdmTable\r\n\t\t\r\n\t\tWHERE cdmTable.gender_source_value IS NULL\r\n\t) violated_rows\r\n) violated_row_count,\r\n( \r\n\tSELECT COUNT_BIG(*) AS num_rows\r\n\tFROM cdm_ibm_mdcd_v993.dbo.PERSON cdmTable\r\n\t\r\n) denominator\r\n;\r\n","CHECK_NAME":"measureValueCompleteness","CHECK_LEVEL":"FIELD","CHECK_DESCRIPTION":"The number and percent of records with a NULL value in the gender_source_value of the PERSON.","CDM_TABLE_NAME":"PERSON","CDM_FIELD_NAME":"gender_source_value","SQL_FILE":"field_measure_value_completeness.sql","CATEGORY":"Completeness","SUBCATEGORY":"","CONTEXT":"Verification","checkId":668,"FAILED":0,"THRESHOLD_VALUE":100,"_row":"10.13"},{"NUM_VIOLATED_ROWS":0,"PCT_VIOLATED_ROWS":0,"NUM_DENOMINATOR_ROWS":28095636,"EXECUTION_TIME":"0.715975 secs","QUERY_TEXT":"\r\n/*********\r\nMEASURE_VALUE_COMPLETENESS\r\nComputing number of null values and the proportion to total records per field\r\n\r\nParameters used in this template:\r\ncdmDatabaseSchema = cdm_ibm_mdcd_v993.dbo\r\ncdmTableName = PERSON\r\ncdmFieldName = gender_source_concept_id\r\n\r\n**********/\r\n\r\n\r\nSELECT num_violated_rows, CASE WHEN denominator.num_rows = 0 THEN 0 ELSE 1.0*num_violated_rows/denominator.num_rows END  AS pct_violated_rows, \r\n  denominator.num_rows as num_denominator_rows\r\nFROM\r\n(\r\n\tSELECT COUNT_BIG(violated_rows.violating_field) AS num_violated_rows\r\n\tFROM\r\n\t(\r\n\t\tSELECT 'PERSON.gender_source_concept_id' AS violating_field, cdmTable.* \r\n\t\tFROM cdm_ibm_mdcd_v993.dbo.PERSON cdmTable\r\n\t\t\r\n\t\tWHERE cdmTable.gender_source_concept_id IS NULL\r\n\t) violated_rows\r\n) violated_row_count,\r\n( \r\n\tSELECT COUNT_BIG(*) AS num_rows\r\n\tFROM cdm_ibm_mdcd_v993.dbo.PERSON cdmTable\r\n\t\r\n) denominator\r\n;\r\n","CHECK_NAME":"measureValueCompleteness","CHECK_LEVEL":"FIELD","CHECK_DESCRIPTION":"The number and percent of records with a NULL value in the gender_source_concept_id of the PERSON.","CDM_TABLE_NAME":"PERSON","CDM_FIELD_NAME":"gender_source_concept_id","SQL_FILE":"field_measure_value_completeness.sql","CATEGORY":"Completeness","SUBCATEGORY":"","CONTEXT":"Verification","checkId":669,"FAILED":0,"THRESHOLD_VALUE":100,"_row":"10.14"},{"NUM_VIOLATED_ROWS":0,"PCT_VIOLATED_ROWS":0,"NUM_DENOMINATOR_ROWS":28095636,"EXECUTION_TIME":"3.208919 secs","QUERY_TEXT":"\r\n/*********\r\nMEASURE_VALUE_COMPLETENESS\r\nComputing number of null values and the proportion to total records per field\r\n\r\nParameters used in this template:\r\ncdmDatabaseSchema = cdm_ibm_mdcd_v993.dbo\r\ncdmTableName = PERSON\r\ncdmFieldName = race_source_value\r\n\r\n**********/\r\n\r\n\r\nSELECT num_violated_rows, CASE WHEN denominator.num_rows = 0 THEN 0 ELSE 1.0*num_violated_rows/denominator.num_rows END  AS pct_violated_rows, \r\n  denominator.num_rows as num_denominator_rows\r\nFROM\r\n(\r\n\tSELECT COUNT_BIG(violated_rows.violating_field) AS num_violated_rows\r\n\tFROM\r\n\t(\r\n\t\tSELECT 'PERSON.race_source_value' AS violating_field, cdmTable.* \r\n\t\tFROM cdm_ibm_mdcd_v993.dbo.PERSON cdmTable\r\n\t\t\r\n\t\tWHERE cdmTable.race_source_value IS NULL\r\n\t) violated_rows\r\n) violated_row_count,\r\n( \r\n\tSELECT COUNT_BIG(*) AS num_rows\r\n\tFROM cdm_ibm_mdcd_v993.dbo.PERSON cdmTable\r\n\t\r\n) denominator\r\n;\r\n","CHECK_NAME":"measureValueCompleteness","CHECK_LEVEL":"FIELD","CHECK_DESCRIPTION":"The number and percent of records with a NULL value in the race_source_value of the PERSON.","CDM_TABLE_NAME":"PERSON","CDM_FIELD_NAME":"race_source_value","SQL_FILE":"field_measure_value_completeness.sql","CATEGORY":"Completeness","SUBCATEGORY":"","CONTEXT":"Verification","checkId":670,"FAILED":0,"THRESHOLD_VALUE":100,"_row":"10.15"},{"NUM_VIOLATED_ROWS":0,"PCT_VIOLATED_ROWS":0,"NUM_DENOMINATOR_ROWS":28095636,"EXECUTION_TIME":"0.676973 secs","QUERY_TEXT":"\r\n/*********\r\nMEASURE_VALUE_COMPLETENESS\r\nComputing number of null values and the proportion to total records per field\r\n\r\nParameters used in this template:\r\ncdmDatabaseSchema = cdm_ibm_mdcd_v993.dbo\r\ncdmTableName = PERSON\r\ncdmFieldName = race_source_concept_id\r\n\r\n**********/\r\n\r\n\r\nSELECT num_violated_rows, CASE WHEN denominator.num_rows = 0 THEN 0 ELSE 1.0*num_violated_rows/denominator.num_rows END  AS pct_violated_rows, \r\n  denominator.num_rows as num_denominator_rows\r\nFROM\r\n(\r\n\tSELECT COUNT_BIG(violated_rows.violating_field) AS num_violated_rows\r\n\tFROM\r\n\t(\r\n\t\tSELECT 'PERSON.race_source_concept_id' AS violating_field, cdmTable.* \r\n\t\tFROM cdm_ibm_mdcd_v993.dbo.PERSON cdmTable\r\n\t\t\r\n\t\tWHERE cdmTable.race_source_concept_id IS NULL\r\n\t) violated_rows\r\n) violated_row_count,\r\n( \r\n\tSELECT COUNT_BIG(*) AS num_rows\r\n\tFROM cdm_ibm_mdcd_v993.dbo.PERSON cdmTable\r\n\t\r\n) denominator\r\n;\r\n","CHECK_NAME":"measureValueCompleteness","CHECK_LEVEL":"FIELD","CHECK_DESCRIPTION":"The number and percent of records with a NULL value in the race_source_concept_id of the PERSON.","CDM_TABLE_NAME":"PERSON","CDM_FIELD_NAME":"race_source_concept_id","SQL_FILE":"field_measure_value_completeness.sql","CATEGORY":"Completeness","SUBCATEGORY":"","CONTEXT":"Verification","checkId":671,"FAILED":0,"THRESHOLD_VALUE":100,"_row":"10.16"},{"NUM_VIOLATED_ROWS":0,"PCT_VIOLATED_ROWS":0,"NUM_DENOMINATOR_ROWS":28095636,"EXECUTION_TIME":"3.103917 secs","QUERY_TEXT":"\r\n/*********\r\nMEASURE_VALUE_COMPLETENESS\r\nComputing number of null values and the proportion to total records per field\r\n\r\nParameters used in this template:\r\ncdmDatabaseSchema = cdm_ibm_mdcd_v993.dbo\r\ncdmTableName = PERSON\r\ncdmFieldName = ethnicity_source_value\r\n\r\n**********/\r\n\r\n\r\nSELECT num_violated_rows, CASE WHEN denominator.num_rows = 0 THEN 0 ELSE 1.0*num_violated_rows/denominator.num_rows END  AS pct_violated_rows, \r\n  denominator.num_rows as num_denominator_rows\r\nFROM\r\n(\r\n\tSELECT COUNT_BIG(violated_rows.violating_field) AS num_violated_rows\r\n\tFROM\r\n\t(\r\n\t\tSELECT 'PERSON.ethnicity_source_value' AS violating_field, cdmTable.* \r\n\t\tFROM cdm_ibm_mdcd_v993.dbo.PERSON cdmTable\r\n\t\t\r\n\t\tWHERE cdmTable.ethnicity_source_value IS NULL\r\n\t) violated_rows\r\n) violated_row_count,\r\n( \r\n\tSELECT COUNT_BIG(*) AS num_rows\r\n\tFROM cdm_ibm_mdcd_v993.dbo.PERSON cdmTable\r\n\t\r\n) denominator\r\n;\r\n","CHECK_NAME":"measureValueCompleteness","CHECK_LEVEL":"FIELD","CHECK_DESCRIPTION":"The number and percent of records with a NULL value in the ethnicity_source_value of the PERSON.","CDM_TABLE_NAME":"PERSON","CDM_FIELD_NAME":"ethnicity_source_value","SQL_FILE":"field_measure_value_completeness.sql","CATEGORY":"Completeness","SUBCATEGORY":"","CONTEXT":"Verification","checkId":672,"FAILED":0,"THRESHOLD_VALUE":100,"_row":"10.17"},{"NUM_VIOLATED_ROWS":0,"PCT_VIOLATED_ROWS":0,"NUM_DENOMINATOR_ROWS":28095636,"EXECUTION_TIME":"0.583992 secs","QUERY_TEXT":"\r\n/*********\r\nMEASURE_VALUE_COMPLETENESS\r\nComputing number of null values and the proportion to total records per field\r\n\r\nParameters used in this template:\r\ncdmDatabaseSchema = cdm_ibm_mdcd_v993.dbo\r\ncdmTableName = PERSON\r\ncdmFieldName = ethnicity_source_concept_id\r\n\r\n**********/\r\n\r\n\r\nSELECT num_violated_rows, CASE WHEN denominator.num_rows = 0 THEN 0 ELSE 1.0*num_violated_rows/denominator.num_rows END  AS pct_violated_rows, \r\n  denominator.num_rows as num_denominator_rows\r\nFROM\r\n(\r\n\tSELECT COUNT_BIG(violated_rows.violating_field) AS num_violated_rows\r\n\tFROM\r\n\t(\r\n\t\tSELECT 'PERSON.ethnicity_source_concept_id' AS violating_field, cdmTable.* \r\n\t\tFROM cdm_ibm_mdcd_v993.dbo.PERSON cdmTable\r\n\t\t\r\n\t\tWHERE cdmTable.ethnicity_source_concept_id IS NULL\r\n\t) violated_rows\r\n) violated_row_count,\r\n( \r\n\tSELECT COUNT_BIG(*) AS num_rows\r\n\tFROM cdm_ibm_mdcd_v993.dbo.PERSON cdmTable\r\n\t\r\n) denominator\r\n;\r\n","CHECK_NAME":"measureValueCompleteness","CHECK_LEVEL":"FIELD","CHECK_DESCRIPTION":"The number and percent of records with a NULL value in the ethnicity_source_concept_id of the PERSON.","CDM_TABLE_NAME":"PERSON","CDM_FIELD_NAME":"ethnicity_source_concept_id","SQL_FILE":"field_measure_value_completeness.sql","CATEGORY":"Completeness","SUBCATEGORY":"","CONTEXT":"Verification","checkId":673,"FAILED":0,"THRESHOLD_VALUE":100,"_row":"10.18"},{"NUM_VIOLATED_ROWS":0,"PCT_VIOLATED_ROWS":0,"NUM_DENOMINATOR_ROWS":39805930,"EXECUTION_TIME":"0.409993 secs","QUERY_TEXT":"\r\n/*********\r\nMEASURE_VALUE_COMPLETENESS\r\nComputing number of null values and the proportion to total records per field\r\n\r\nParameters used in this template:\r\ncdmDatabaseSchema = cdm_ibm_mdcd_v993.dbo\r\ncdmTableName = OBSERVATION_PERIOD\r\ncdmFieldName = observation_period_id\r\n\r\n**********/\r\n\r\n\r\nSELECT num_violated_rows, CASE WHEN denominator.num_rows = 0 THEN 0 ELSE 1.0*num_violated_rows/denominator.num_rows END  AS pct_violated_rows, \r\n  denominator.num_rows as num_denominator_rows\r\nFROM\r\n(\r\n\tSELECT COUNT_BIG(violated_rows.violating_field) AS num_violated_rows\r\n\tFROM\r\n\t(\r\n\t\tSELECT 'OBSERVATION_PERIOD.observation_period_id' AS violating_field, cdmTable.* \r\n\t\tFROM cdm_ibm_mdcd_v993.dbo.OBSERVATION_PERIOD cdmTable\r\n\t\t\r\n\t\tWHERE cdmTable.observation_period_id IS NULL\r\n\t) violated_rows\r\n) violated_row_count,\r\n( \r\n\tSELECT COUNT_BIG(*) AS num_rows\r\n\tFROM cdm_ibm_mdcd_v993.dbo.OBSERVATION_PERIOD cdmTable\r\n\t\r\n) denominator\r\n;\r\n","CHECK_NAME":"measureValueCompleteness","CHECK_LEVEL":"FIELD","CHECK_DESCRIPTION":"The number and percent of records with a NULL value in the observation_period_id of the OBSERVATION_PERIOD.","CDM_TABLE_NAME":"OBSERVATION_PERIOD","CDM_FIELD_NAME":"observation_period_id","SQL_FILE":"field_measure_value_completeness.sql","CATEGORY":"Completeness","SUBCATEGORY":"","CONTEXT":"Verification","checkId":674,"FAILED":0,"THRESHOLD_VALUE":0,"_row":"10.19"},{"NUM_VIOLATED_ROWS":0,"PCT_VIOLATED_ROWS":0,"NUM_DENOMINATOR_ROWS":39805930,"EXECUTION_TIME":"0.379990 secs","QUERY_TEXT":"\r\n/*********\r\nMEASURE_VALUE_COMPLETENESS\r\nComputing number of null values and the proportion to total records per field\r\n\r\nParameters used in this template:\r\ncdmDatabaseSchema = cdm_ibm_mdcd_v993.dbo\r\ncdmTableName = OBSERVATION_PERIOD\r\ncdmFieldName = person_id\r\n\r\n**********/\r\n\r\n\r\nSELECT num_violated_rows, CASE WHEN denominator.num_rows = 0 THEN 0 ELSE 1.0*num_violated_rows/denominator.num_rows END  AS pct_violated_rows, \r\n  denominator.num_rows as num_denominator_rows\r\nFROM\r\n(\r\n\tSELECT COUNT_BIG(violated_rows.violating_field) AS num_violated_rows\r\n\tFROM\r\n\t(\r\n\t\tSELECT 'OBSERVATION_PERIOD.person_id' AS violating_field, cdmTable.* \r\n\t\tFROM cdm_ibm_mdcd_v993.dbo.OBSERVATION_PERIOD cdmTable\r\n\t\t\r\n\t\tWHERE cdmTable.person_id IS NULL\r\n\t) violated_rows\r\n) violated_row_count,\r\n( \r\n\tSELECT COUNT_BIG(*) AS num_rows\r\n\tFROM cdm_ibm_mdcd_v993.dbo.OBSERVATION_PERIOD cdmTable\r\n\t\r\n) denominator\r\n;\r\n","CHECK_NAME":"measureValueCompleteness","CHECK_LEVEL":"FIELD","CHECK_DESCRIPTION":"The number and percent of records with a NULL value in the person_id of the OBSERVATION_PERIOD.","CDM_TABLE_NAME":"OBSERVATION_PERIOD","CDM_FIELD_NAME":"person_id","SQL_FILE":"field_measure_value_completeness.sql","CATEGORY":"Completeness","SUBCATEGORY":"","CONTEXT":"Verification","checkId":675,"FAILED":0,"THRESHOLD_VALUE":0,"_row":"10.20"},{"NUM_VIOLATED_ROWS":0,"PCT_VIOLATED_ROWS":0,"NUM_DENOMINATOR_ROWS":39805930,"EXECUTION_TIME":"0.412977 secs","QUERY_TEXT":"\r\n/*********\r\nMEASURE_VALUE_COMPLETENESS\r\nComputing number of null values and the proportion to total records per field\r\n\r\nParameters used in this template:\r\ncdmDatabaseSchema = cdm_ibm_mdcd_v993.dbo\r\ncdmTableName = OBSERVATION_PERIOD\r\ncdmFieldName = observation_period_start_date\r\n\r\n**********/\r\n\r\n\r\nSELECT num_violated_rows, CASE WHEN denominator.num_rows = 0 THEN 0 ELSE 1.0*num_violated_rows/denominator.num_rows END  AS pct_violated_rows, \r\n  denominator.num_rows as num_denominator_rows\r\nFROM\r\n(\r\n\tSELECT COUNT_BIG(violated_rows.violating_field) AS num_violated_rows\r\n\tFROM\r\n\t(\r\n\t\tSELECT 'OBSERVATION_PERIOD.observation_period_start_date' AS violating_field, cdmTable.* \r\n\t\tFROM cdm_ibm_mdcd_v993.dbo.OBSERVATION_PERIOD cdmTable\r\n\t\t\r\n\t\tWHERE cdmTable.observation_period_start_date IS NULL\r\n\t) violated_rows\r\n) violated_row_count,\r\n( \r\n\tSELECT COUNT_BIG(*) AS num_rows\r\n\tFROM cdm_ibm_mdcd_v993.dbo.OBSERVATION_PERIOD cdmTable\r\n\t\r\n) denominator\r\n;\r\n","CHECK_NAME":"measureValueCompleteness","CHECK_LEVEL":"FIELD","CHECK_DESCRIPTION":"The number and percent of records with a NULL value in the observation_period_start_date of the OBSERVATION_PERIOD.","CDM_TABLE_NAME":"OBSERVATION_PERIOD","CDM_FIELD_NAME":"observation_period_start_date","SQL_FILE":"field_measure_value_completeness.sql","CATEGORY":"Completeness","SUBCATEGORY":"","CONTEXT":"Verification","checkId":676,"FAILED":0,"THRESHOLD_VALUE":0,"_row":"10.21"},{"NUM_VIOLATED_ROWS":0,"PCT_VIOLATED_ROWS":0,"NUM_DENOMINATOR_ROWS":39805930,"EXECUTION_TIME":"0.346990 secs","QUERY_TEXT":"\r\n/*********\r\nMEASURE_VALUE_COMPLETENESS\r\nComputing number of null values and the proportion to total records per field\r\n\r\nParameters used in this template:\r\ncdmDatabaseSchema = cdm_ibm_mdcd_v993.dbo\r\ncdmTableName = OBSERVATION_PERIOD\r\ncdmFieldName = observation_period_end_date\r\n\r\n**********/\r\n\r\n\r\nSELECT num_violated_rows, CASE WHEN denominator.num_rows = 0 THEN 0 ELSE 1.0*num_violated_rows/denominator.num_rows END  AS pct_violated_rows, \r\n  denominator.num_rows as num_denominator_rows\r\nFROM\r\n(\r\n\tSELECT COUNT_BIG(violated_rows.violating_field) AS num_violated_rows\r\n\tFROM\r\n\t(\r\n\t\tSELECT 'OBSERVATION_PERIOD.observation_period_end_date' AS violating_field, cdmTable.* \r\n\t\tFROM cdm_ibm_mdcd_v993.dbo.OBSERVATION_PERIOD cdmTable\r\n\t\t\r\n\t\tWHERE cdmTable.observation_period_end_date IS NULL\r\n\t) violated_rows\r\n) violated_row_count,\r\n( \r\n\tSELECT COUNT_BIG(*) AS num_rows\r\n\tFROM cdm_ibm_mdcd_v993.dbo.OBSERVATION_PERIOD cdmTable\r\n\t\r\n) denominator\r\n;\r\n","CHECK_NAME":"measureValueCompleteness","CHECK_LEVEL":"FIELD","CHECK_DESCRIPTION":"The number and percent of records with a NULL value in the observation_period_end_date of the OBSERVATION_PERIOD.","CDM_TABLE_NAME":"OBSERVATION_PERIOD","CDM_FIELD_NAME":"observation_period_end_date","SQL_FILE":"field_measure_value_completeness.sql","CATEGORY":"Completeness","SUBCATEGORY":"","CONTEXT":"Verification","checkId":677,"FAILED":0,"THRESHOLD_VALUE":0,"_row":"10.22"},{"NUM_VIOLATED_ROWS":0,"PCT_VIOLATED_ROWS":0,"NUM_DENOMINATOR_ROWS":39805930,"EXECUTION_TIME":"0.462977 secs","QUERY_TEXT":"\r\n/*********\r\nMEASURE_VALUE_COMPLETENESS\r\nComputing number of null values and the proportion to total records per field\r\n\r\nParameters used in this template:\r\ncdmDatabaseSchema = cdm_ibm_mdcd_v993.dbo\r\ncdmTableName = OBSERVATION_PERIOD\r\ncdmFieldName = period_type_concept_id\r\n\r\n**********/\r\n\r\n\r\nSELECT num_violated_rows, CASE WHEN denominator.num_rows = 0 THEN 0 ELSE 1.0*num_violated_rows/denominator.num_rows END  AS pct_violated_rows, \r\n  denominator.num_rows as num_denominator_rows\r\nFROM\r\n(\r\n\tSELECT COUNT_BIG(violated_rows.violating_field) AS num_violated_rows\r\n\tFROM\r\n\t(\r\n\t\tSELECT 'OBSERVATION_PERIOD.period_type_concept_id' AS violating_field, cdmTable.* \r\n\t\tFROM cdm_ibm_mdcd_v993.dbo.OBSERVATION_PERIOD cdmTable\r\n\t\t\r\n\t\tWHERE cdmTable.period_type_concept_id IS NULL\r\n\t) violated_rows\r\n) violated_row_count,\r\n( \r\n\tSELECT COUNT_BIG(*) AS num_rows\r\n\tFROM cdm_ibm_mdcd_v993.dbo.OBSERVATION_PERIOD cdmTable\r\n\t\r\n) denominator\r\n;\r\n","CHECK_NAME":"measureValueCompleteness","CHECK_LEVEL":"FIELD","CHECK_DESCRIPTION":"The number and percent of records with a NULL value in the period_type_concept_id of the OBSERVATION_PERIOD.","CDM_TABLE_NAME":"OBSERVATION_PERIOD","CDM_FIELD_NAME":"period_type_concept_id","SQL_FILE":"field_measure_value_completeness.sql","CATEGORY":"Completeness","SUBCATEGORY":"","CONTEXT":"Verification","checkId":678,"FAILED":0,"THRESHOLD_VALUE":0,"_row":"10.23"},{"NUM_VIOLATED_ROWS":0,"PCT_VIOLATED_ROWS":0,"NUM_DENOMINATOR_ROWS":1680542588,"EXECUTION_TIME":"0.360986 secs","QUERY_TEXT":"\r\n/*********\r\nMEASURE_VALUE_COMPLETENESS\r\nComputing number of null values and the proportion to total records per field\r\n\r\nParameters used in this template:\r\ncdmDatabaseSchema = cdm_ibm_mdcd_v993.dbo\r\ncdmTableName = VISIT_OCCURRENCE\r\ncdmFieldName = visit_occurrence_id\r\n\r\n**********/\r\n\r\n\r\nSELECT num_violated_rows, CASE WHEN denominator.num_rows = 0 THEN 0 ELSE 1.0*num_violated_rows/denominator.num_rows END  AS pct_violated_rows, \r\n  denominator.num_rows as num_denominator_rows\r\nFROM\r\n(\r\n\tSELECT COUNT_BIG(violated_rows.violating_field) AS num_violated_rows\r\n\tFROM\r\n\t(\r\n\t\tSELECT 'VISIT_OCCURRENCE.visit_occurrence_id' AS violating_field, cdmTable.* \r\n\t\tFROM cdm_ibm_mdcd_v993.dbo.VISIT_OCCURRENCE cdmTable\r\n\t\t\r\n\t\tWHERE cdmTable.visit_occurrence_id IS NULL\r\n\t) violated_rows\r\n) violated_row_count,\r\n( \r\n\tSELECT COUNT_BIG(*) AS num_rows\r\n\tFROM cdm_ibm_mdcd_v993.dbo.VISIT_OCCURRENCE cdmTable\r\n\t\r\n) denominator\r\n;\r\n","CHECK_NAME":"measureValueCompleteness","CHECK_LEVEL":"FIELD","CHECK_DESCRIPTION":"The number and percent of records with a NULL value in the visit_occurrence_id of the VISIT_OCCURRENCE.","CDM_TABLE_NAME":"VISIT_OCCURRENCE","CDM_FIELD_NAME":"visit_occurrence_id","SQL_FILE":"field_measure_value_completeness.sql","CATEGORY":"Completeness","SUBCATEGORY":"","CONTEXT":"Verification","checkId":679,"FAILED":0,"THRESHOLD_VALUE":0,"_row":"10.24"},{"NUM_VIOLATED_ROWS":0,"PCT_VIOLATED_ROWS":0,"NUM_DENOMINATOR_ROWS":1680542588,"EXECUTION_TIME":"0.401987 secs","QUERY_TEXT":"\r\n/*********\r\nMEASURE_VALUE_COMPLETENESS\r\nComputing number of null values and the proportion to total records per field\r\n\r\nParameters used in this template:\r\ncdmDatabaseSchema = cdm_ibm_mdcd_v993.dbo\r\ncdmTableName = VISIT_OCCURRENCE\r\ncdmFieldName = person_id\r\n\r\n**********/\r\n\r\n\r\nSELECT num_violated_rows, CASE WHEN denominator.num_rows = 0 THEN 0 ELSE 1.0*num_violated_rows/denominator.num_rows END  AS pct_violated_rows, \r\n  denominator.num_rows as num_denominator_rows\r\nFROM\r\n(\r\n\tSELECT COUNT_BIG(violated_rows.violating_field) AS num_violated_rows\r\n\tFROM\r\n\t(\r\n\t\tSELECT 'VISIT_OCCURRENCE.person_id' AS violating_field, cdmTable.* \r\n\t\tFROM cdm_ibm_mdcd_v993.dbo.VISIT_OCCURRENCE cdmTable\r\n\t\t\r\n\t\tWHERE cdmTable.person_id IS NULL\r\n\t) violated_rows\r\n) violated_row_count,\r\n( \r\n\tSELECT COUNT_BIG(*) AS num_rows\r\n\tFROM cdm_ibm_mdcd_v993.dbo.VISIT_OCCURRENCE cdmTable\r\n\t\r\n) denominator\r\n;\r\n","CHECK_NAME":"measureValueCompleteness","CHECK_LEVEL":"FIELD","CHECK_DESCRIPTION":"The number and percent of records with a NULL value in the person_id of the VISIT_OCCURRENCE.","CDM_TABLE_NAME":"VISIT_OCCURRENCE","CDM_FIELD_NAME":"person_id","SQL_FILE":"field_measure_value_completeness.sql","CATEGORY":"Completeness","SUBCATEGORY":"","CONTEXT":"Verification","checkId":680,"FAILED":0,"THRESHOLD_VALUE":0,"_row":"10.25"},{"NUM_VIOLATED_ROWS":0,"PCT_VIOLATED_ROWS":0,"NUM_DENOMINATOR_ROWS":1680542588,"EXECUTION_TIME":"0.421980 secs","QUERY_TEXT":"\r\n/*********\r\nMEASURE_VALUE_COMPLETENESS\r\nComputing number of null values and the proportion to total records per field\r\n\r\nParameters used in this template:\r\ncdmDatabaseSchema = cdm_ibm_mdcd_v993.dbo\r\ncdmTableName = VISIT_OCCURRENCE\r\ncdmFieldName = visit_concept_id\r\n\r\n**********/\r\n\r\n\r\nSELECT num_violated_rows, CASE WHEN denominator.num_rows = 0 THEN 0 ELSE 1.0*num_violated_rows/denominator.num_rows END  AS pct_violated_rows, \r\n  denominator.num_rows as num_denominator_rows\r\nFROM\r\n(\r\n\tSELECT COUNT_BIG(violated_rows.violating_field) AS num_violated_rows\r\n\tFROM\r\n\t(\r\n\t\tSELECT 'VISIT_OCCURRENCE.visit_concept_id' AS violating_field, cdmTable.* \r\n\t\tFROM cdm_ibm_mdcd_v993.dbo.VISIT_OCCURRENCE cdmTable\r\n\t\t\r\n\t\tWHERE cdmTable.visit_concept_id IS NULL\r\n\t) violated_rows\r\n) violated_row_count,\r\n( \r\n\tSELECT COUNT_BIG(*) AS num_rows\r\n\tFROM cdm_ibm_mdcd_v993.dbo.VISIT_OCCURRENCE cdmTable\r\n\t\r\n) denominator\r\n;\r\n","CHECK_NAME":"measureValueCompleteness","CHECK_LEVEL":"FIELD","CHECK_DESCRIPTION":"The number and percent of records with a NULL value in the visit_concept_id of the VISIT_OCCURRENCE.","CDM_TABLE_NAME":"VISIT_OCCURRENCE","CDM_FIELD_NAME":"visit_concept_id","SQL_FILE":"field_measure_value_completeness.sql","CATEGORY":"Completeness","SUBCATEGORY":"","CONTEXT":"Verification","checkId":681,"FAILED":0,"THRESHOLD_VALUE":0,"_row":"10.26"},{"NUM_VIOLATED_ROWS":0,"PCT_VIOLATED_ROWS":0,"NUM_DENOMINATOR_ROWS":1680542588,"EXECUTION_TIME":"0.497987 secs","QUERY_TEXT":"\r\n/*********\r\nMEASURE_VALUE_COMPLETENESS\r\nComputing number of null values and the proportion to total records per field\r\n\r\nParameters used in this template:\r\ncdmDatabaseSchema = cdm_ibm_mdcd_v993.dbo\r\ncdmTableName = VISIT_OCCURRENCE\r\ncdmFieldName = visit_start_date\r\n\r\n**********/\r\n\r\n\r\nSELECT num_violated_rows, CASE WHEN denominator.num_rows = 0 THEN 0 ELSE 1.0*num_violated_rows/denominator.num_rows END  AS pct_violated_rows, \r\n  denominator.num_rows as num_denominator_rows\r\nFROM\r\n(\r\n\tSELECT COUNT_BIG(violated_rows.violating_field) AS num_violated_rows\r\n\tFROM\r\n\t(\r\n\t\tSELECT 'VISIT_OCCURRENCE.visit_start_date' AS violating_field, cdmTable.* \r\n\t\tFROM cdm_ibm_mdcd_v993.dbo.VISIT_OCCURRENCE cdmTable\r\n\t\t\r\n\t\tWHERE cdmTable.visit_start_date IS NULL\r\n\t) violated_rows\r\n) violated_row_count,\r\n( \r\n\tSELECT COUNT_BIG(*) AS num_rows\r\n\tFROM cdm_ibm_mdcd_v993.dbo.VISIT_OCCURRENCE cdmTable\r\n\t\r\n) denominator\r\n;\r\n","CHECK_NAME":"measureValueCompleteness","CHECK_LEVEL":"FIELD","CHECK_DESCRIPTION":"The number and percent of records with a NULL value in the visit_start_date of the VISIT_OCCURRENCE.","CDM_TABLE_NAME":"VISIT_OCCURRENCE","CDM_FIELD_NAME":"visit_start_date","SQL_FILE":"field_measure_value_completeness.sql","CATEGORY":"Completeness","SUBCATEGORY":"","CONTEXT":"Verification","checkId":682,"FAILED":0,"THRESHOLD_VALUE":0,"_row":"10.27"},{"NUM_VIOLATED_ROWS":1680542588,"PCT_VIOLATED_ROWS":1,"NUM_DENOMINATOR_ROWS":1680542588,"EXECUTION_TIME":"3.601898 secs","QUERY_TEXT":"\r\n/*********\r\nMEASURE_VALUE_COMPLETENESS\r\nComputing number of null values and the proportion to total records per field\r\n\r\nParameters used in this template:\r\ncdmDatabaseSchema = cdm_ibm_mdcd_v993.dbo\r\ncdmTableName = VISIT_OCCURRENCE\r\ncdmFieldName = visit_start_datetime\r\n\r\n**********/\r\n\r\n\r\nSELECT num_violated_rows, CASE WHEN denominator.num_rows = 0 THEN 0 ELSE 1.0*num_violated_rows/denominator.num_rows END  AS pct_violated_rows, \r\n  denominator.num_rows as num_denominator_rows\r\nFROM\r\n(\r\n\tSELECT COUNT_BIG(violated_rows.violating_field) AS num_violated_rows\r\n\tFROM\r\n\t(\r\n\t\tSELECT 'VISIT_OCCURRENCE.visit_start_datetime' AS violating_field, cdmTable.* \r\n\t\tFROM cdm_ibm_mdcd_v993.dbo.VISIT_OCCURRENCE cdmTable\r\n\t\t\r\n\t\tWHERE cdmTable.visit_start_datetime IS NULL\r\n\t) violated_rows\r\n) violated_row_count,\r\n( \r\n\tSELECT COUNT_BIG(*) AS num_rows\r\n\tFROM cdm_ibm_mdcd_v993.dbo.VISIT_OCCURRENCE cdmTable\r\n\t\r\n) denominator\r\n;\r\n","CHECK_NAME":"measureValueCompleteness","CHECK_LEVEL":"FIELD","CHECK_DESCRIPTION":"The number and percent of records with a NULL value in the visit_start_datetime of the VISIT_OCCURRENCE.","CDM_TABLE_NAME":"VISIT_OCCURRENCE","CDM_FIELD_NAME":"visit_start_datetime","SQL_FILE":"field_measure_value_completeness.sql","CATEGORY":"Completeness","SUBCATEGORY":"","CONTEXT":"Verification","checkId":683,"FAILED":0,"THRESHOLD_VALUE":100,"_row":"10.28"},{"NUM_VIOLATED_ROWS":0,"PCT_VIOLATED_ROWS":0,"NUM_DENOMINATOR_ROWS":1680542588,"EXECUTION_TIME":"0.494953 secs","QUERY_TEXT":"\r\n/*********\r\nMEASURE_VALUE_COMPLETENESS\r\nComputing number of null values and the proportion to total records per field\r\n\r\nParameters used in this template:\r\ncdmDatabaseSchema = cdm_ibm_mdcd_v993.dbo\r\ncdmTableName = VISIT_OCCURRENCE\r\ncdmFieldName = visit_end_date\r\n\r\n**********/\r\n\r\n\r\nSELECT num_violated_rows, CASE WHEN denominator.num_rows = 0 THEN 0 ELSE 1.0*num_violated_rows/denominator.num_rows END  AS pct_violated_rows, \r\n  denominator.num_rows as num_denominator_rows\r\nFROM\r\n(\r\n\tSELECT COUNT_BIG(violated_rows.violating_field) AS num_violated_rows\r\n\tFROM\r\n\t(\r\n\t\tSELECT 'VISIT_OCCURRENCE.visit_end_date' AS violating_field, cdmTable.* \r\n\t\tFROM cdm_ibm_mdcd_v993.dbo.VISIT_OCCURRENCE cdmTable\r\n\t\t\r\n\t\tWHERE cdmTable.visit_end_date IS NULL\r\n\t) violated_rows\r\n) violated_row_count,\r\n( \r\n\tSELECT COUNT_BIG(*) AS num_rows\r\n\tFROM cdm_ibm_mdcd_v993.dbo.VISIT_OCCURRENCE cdmTable\r\n\t\r\n) denominator\r\n;\r\n","CHECK_NAME":"measureValueCompleteness","CHECK_LEVEL":"FIELD","CHECK_DESCRIPTION":"The number and percent of records with a NULL value in the visit_end_date of the VISIT_OCCURRENCE.","CDM_TABLE_NAME":"VISIT_OCCURRENCE","CDM_FIELD_NAME":"visit_end_date","SQL_FILE":"field_measure_value_completeness.sql","CATEGORY":"Completeness","SUBCATEGORY":"","CONTEXT":"Verification","checkId":684,"FAILED":0,"THRESHOLD_VALUE":0,"_row":"10.29"},{"NUM_VIOLATED_ROWS":1680542588,"PCT_VIOLATED_ROWS":1,"NUM_DENOMINATOR_ROWS":1680542588,"EXECUTION_TIME":"3.775914 secs","QUERY_TEXT":"\r\n/*********\r\nMEASURE_VALUE_COMPLETENESS\r\nComputing number of null values and the proportion to total records per field\r\n\r\nParameters used in this template:\r\ncdmDatabaseSchema = cdm_ibm_mdcd_v993.dbo\r\ncdmTableName = VISIT_OCCURRENCE\r\ncdmFieldName = visit_end_datetime\r\n\r\n**********/\r\n\r\n\r\nSELECT num_violated_rows, CASE WHEN denominator.num_rows = 0 THEN 0 ELSE 1.0*num_violated_rows/denominator.num_rows END  AS pct_violated_rows, \r\n  denominator.num_rows as num_denominator_rows\r\nFROM\r\n(\r\n\tSELECT COUNT_BIG(violated_rows.violating_field) AS num_violated_rows\r\n\tFROM\r\n\t(\r\n\t\tSELECT 'VISIT_OCCURRENCE.visit_end_datetime' AS violating_field, cdmTable.* \r\n\t\tFROM cdm_ibm_mdcd_v993.dbo.VISIT_OCCURRENCE cdmTable\r\n\t\t\r\n\t\tWHERE cdmTable.visit_end_datetime IS NULL\r\n\t) violated_rows\r\n) violated_row_count,\r\n( \r\n\tSELECT COUNT_BIG(*) AS num_rows\r\n\tFROM cdm_ibm_mdcd_v993.dbo.VISIT_OCCURRENCE cdmTable\r\n\t\r\n) denominator\r\n;\r\n","CHECK_NAME":"measureValueCompleteness","CHECK_LEVEL":"FIELD","CHECK_DESCRIPTION":"The number and percent of records with a NULL value in the visit_end_datetime of the VISIT_OCCURRENCE.","CDM_TABLE_NAME":"VISIT_OCCURRENCE","CDM_FIELD_NAME":"visit_end_datetime","SQL_FILE":"field_measure_value_completeness.sql","CATEGORY":"Completeness","SUBCATEGORY":"","CONTEXT":"Verification","checkId":685,"FAILED":0,"THRESHOLD_VALUE":100,"_row":"10.30"},{"NUM_VIOLATED_ROWS":0,"PCT_VIOLATED_ROWS":0,"NUM_DENOMINATOR_ROWS":1680542588,"EXECUTION_TIME":"0.444971 secs","QUERY_TEXT":"\r\n/*********\r\nMEASURE_VALUE_COMPLETENESS\r\nComputing number of null values and the proportion to total records per field\r\n\r\nParameters used in this template:\r\ncdmDatabaseSchema = cdm_ibm_mdcd_v993.dbo\r\ncdmTableName = VISIT_OCCURRENCE\r\ncdmFieldName = visit_type_concept_id\r\n\r\n**********/\r\n\r\n\r\nSELECT num_violated_rows, CASE WHEN denominator.num_rows = 0 THEN 0 ELSE 1.0*num_violated_rows/denominator.num_rows END  AS pct_violated_rows, \r\n  denominator.num_rows as num_denominator_rows\r\nFROM\r\n(\r\n\tSELECT COUNT_BIG(violated_rows.violating_field) AS num_violated_rows\r\n\tFROM\r\n\t(\r\n\t\tSELECT 'VISIT_OCCURRENCE.visit_type_concept_id' AS violating_field, cdmTable.* \r\n\t\tFROM cdm_ibm_mdcd_v993.dbo.VISIT_OCCURRENCE cdmTable\r\n\t\t\r\n\t\tWHERE cdmTable.visit_type_concept_id IS NULL\r\n\t) violated_rows\r\n) violated_row_count,\r\n( \r\n\tSELECT COUNT_BIG(*) AS num_rows\r\n\tFROM cdm_ibm_mdcd_v993.dbo.VISIT_OCCURRENCE cdmTable\r\n\t\r\n) denominator\r\n;\r\n","CHECK_NAME":"measureValueCompleteness","CHECK_LEVEL":"FIELD","CHECK_DESCRIPTION":"The number and percent of records with a NULL value in the visit_type_concept_id of the VISIT_OCCURRENCE.","CDM_TABLE_NAME":"VISIT_OCCURRENCE","CDM_FIELD_NAME":"visit_type_concept_id","SQL_FILE":"field_measure_value_completeness.sql","CATEGORY":"Completeness","SUBCATEGORY":"","CONTEXT":"Verification","checkId":686,"FAILED":0,"THRESHOLD_VALUE":0,"_row":"10.31"},{"NUM_VIOLATED_ROWS":0,"PCT_VIOLATED_ROWS":0,"NUM_DENOMINATOR_ROWS":1680542588,"EXECUTION_TIME":"0.634991 secs","QUERY_TEXT":"\r\n/*********\r\nMEASURE_VALUE_COMPLETENESS\r\nComputing number of null values and the proportion to total records per field\r\n\r\nParameters used in this template:\r\ncdmDatabaseSchema = cdm_ibm_mdcd_v993.dbo\r\ncdmTableName = VISIT_OCCURRENCE\r\ncdmFieldName = provider_id\r\n\r\n**********/\r\n\r\n\r\nSELECT num_violated_rows, CASE WHEN denominator.num_rows = 0 THEN 0 ELSE 1.0*num_violated_rows/denominator.num_rows END  AS pct_violated_rows, \r\n  denominator.num_rows as num_denominator_rows\r\nFROM\r\n(\r\n\tSELECT COUNT_BIG(violated_rows.violating_field) AS num_violated_rows\r\n\tFROM\r\n\t(\r\n\t\tSELECT 'VISIT_OCCURRENCE.provider_id' AS violating_field, cdmTable.* \r\n\t\tFROM cdm_ibm_mdcd_v993.dbo.VISIT_OCCURRENCE cdmTable\r\n\t\t\r\n\t\tWHERE cdmTable.provider_id IS NULL\r\n\t) violated_rows\r\n) violated_row_count,\r\n( \r\n\tSELECT COUNT_BIG(*) AS num_rows\r\n\tFROM cdm_ibm_mdcd_v993.dbo.VISIT_OCCURRENCE cdmTable\r\n\t\r\n) denominator\r\n;\r\n","CHECK_NAME":"measureValueCompleteness","CHECK_LEVEL":"FIELD","CHECK_DESCRIPTION":"The number and percent of records with a NULL value in the provider_id of the VISIT_OCCURRENCE.","CDM_TABLE_NAME":"VISIT_OCCURRENCE","CDM_FIELD_NAME":"provider_id","SQL_FILE":"field_measure_value_completeness.sql","CATEGORY":"Completeness","SUBCATEGORY":"","CONTEXT":"Verification","checkId":687,"FAILED":0,"THRESHOLD_VALUE":100,"_row":"10.32"},{"NUM_VIOLATED_ROWS":1680542588,"PCT_VIOLATED_ROWS":1,"NUM_DENOMINATOR_ROWS":1680542588,"EXECUTION_TIME":"0.756982 secs","QUERY_TEXT":"\r\n/*********\r\nMEASURE_VALUE_COMPLETENESS\r\nComputing number of null values and the proportion to total records per field\r\n\r\nParameters used in this template:\r\ncdmDatabaseSchema = cdm_ibm_mdcd_v993.dbo\r\ncdmTableName = VISIT_OCCURRENCE\r\ncdmFieldName = care_site_id\r\n\r\n**********/\r\n\r\n\r\nSELECT num_violated_rows, CASE WHEN denominator.num_rows = 0 THEN 0 ELSE 1.0*num_violated_rows/denominator.num_rows END  AS pct_violated_rows, \r\n  denominator.num_rows as num_denominator_rows\r\nFROM\r\n(\r\n\tSELECT COUNT_BIG(violated_rows.violating_field) AS num_violated_rows\r\n\tFROM\r\n\t(\r\n\t\tSELECT 'VISIT_OCCURRENCE.care_site_id' AS violating_field, cdmTable.* \r\n\t\tFROM cdm_ibm_mdcd_v993.dbo.VISIT_OCCURRENCE cdmTable\r\n\t\t\r\n\t\tWHERE cdmTable.care_site_id IS NULL\r\n\t) violated_rows\r\n) violated_row_count,\r\n( \r\n\tSELECT COUNT_BIG(*) AS num_rows\r\n\tFROM cdm_ibm_mdcd_v993.dbo.VISIT_OCCURRENCE cdmTable\r\n\t\r\n) denominator\r\n;\r\n","CHECK_NAME":"measureValueCompleteness","CHECK_LEVEL":"FIELD","CHECK_DESCRIPTION":"The number and percent of records with a NULL value in the care_site_id of the VISIT_OCCURRENCE.","CDM_TABLE_NAME":"VISIT_OCCURRENCE","CDM_FIELD_NAME":"care_site_id","SQL_FILE":"field_measure_value_completeness.sql","CATEGORY":"Completeness","SUBCATEGORY":"","CONTEXT":"Verification","checkId":688,"FAILED":0,"THRESHOLD_VALUE":100,"_row":"10.33"},{"NUM_VIOLATED_ROWS":0,"PCT_VIOLATED_ROWS":0,"NUM_DENOMINATOR_ROWS":1680542588,"EXECUTION_TIME":"4.982865 secs","QUERY_TEXT":"\r\n/*********\r\nMEASURE_VALUE_COMPLETENESS\r\nComputing number of null values and the proportion to total records per field\r\n\r\nParameters used in this template:\r\ncdmDatabaseSchema = cdm_ibm_mdcd_v993.dbo\r\ncdmTableName = VISIT_OCCURRENCE\r\ncdmFieldName = visit_source_value\r\n\r\n**********/\r\n\r\n\r\nSELECT num_violated_rows, CASE WHEN denominator.num_rows = 0 THEN 0 ELSE 1.0*num_violated_rows/denominator.num_rows END  AS pct_violated_rows, \r\n  denominator.num_rows as num_denominator_rows\r\nFROM\r\n(\r\n\tSELECT COUNT_BIG(violated_rows.violating_field) AS num_violated_rows\r\n\tFROM\r\n\t(\r\n\t\tSELECT 'VISIT_OCCURRENCE.visit_source_value' AS violating_field, cdmTable.* \r\n\t\tFROM cdm_ibm_mdcd_v993.dbo.VISIT_OCCURRENCE cdmTable\r\n\t\t\r\n\t\tWHERE cdmTable.visit_source_value IS NULL\r\n\t) violated_rows\r\n) violated_row_count,\r\n( \r\n\tSELECT COUNT_BIG(*) AS num_rows\r\n\tFROM cdm_ibm_mdcd_v993.dbo.VISIT_OCCURRENCE cdmTable\r\n\t\r\n) denominator\r\n;\r\n","CHECK_NAME":"measureValueCompleteness","CHECK_LEVEL":"FIELD","CHECK_DESCRIPTION":"The number and percent of records with a NULL value in the visit_source_value of the VISIT_OCCURRENCE.","CDM_TABLE_NAME":"VISIT_OCCURRENCE","CDM_FIELD_NAME":"visit_source_value","SQL_FILE":"field_measure_value_completeness.sql","CATEGORY":"Completeness","SUBCATEGORY":"","CONTEXT":"Verification","checkId":689,"FAILED":0,"THRESHOLD_VALUE":100,"_row":"10.34"},{"NUM_VIOLATED_ROWS":0,"PCT_VIOLATED_ROWS":0,"NUM_DENOMINATOR_ROWS":1680542588,"EXECUTION_TIME":"0.788975 secs","QUERY_TEXT":"\r\n/*********\r\nMEASURE_VALUE_COMPLETENESS\r\nComputing number of null values and the proportion to total records per field\r\n\r\nParameters used in this template:\r\ncdmDatabaseSchema = cdm_ibm_mdcd_v993.dbo\r\ncdmTableName = VISIT_OCCURRENCE\r\ncdmFieldName = visit_source_concept_id\r\n\r\n**********/\r\n\r\n\r\nSELECT num_violated_rows, CASE WHEN denominator.num_rows = 0 THEN 0 ELSE 1.0*num_violated_rows/denominator.num_rows END  AS pct_violated_rows, \r\n  denominator.num_rows as num_denominator_rows\r\nFROM\r\n(\r\n\tSELECT COUNT_BIG(violated_rows.violating_field) AS num_violated_rows\r\n\tFROM\r\n\t(\r\n\t\tSELECT 'VISIT_OCCURRENCE.visit_source_concept_id' AS violating_field, cdmTable.* \r\n\t\tFROM cdm_ibm_mdcd_v993.dbo.VISIT_OCCURRENCE cdmTable\r\n\t\t\r\n\t\tWHERE cdmTable.visit_source_concept_id IS NULL\r\n\t) violated_rows\r\n) violated_row_count,\r\n( \r\n\tSELECT COUNT_BIG(*) AS num_rows\r\n\tFROM cdm_ibm_mdcd_v993.dbo.VISIT_OCCURRENCE cdmTable\r\n\t\r\n) denominator\r\n;\r\n","CHECK_NAME":"measureValueCompleteness","CHECK_LEVEL":"FIELD","CHECK_DESCRIPTION":"The number and percent of records with a NULL value in the visit_source_concept_id of the VISIT_OCCURRENCE.","CDM_TABLE_NAME":"VISIT_OCCURRENCE","CDM_FIELD_NAME":"visit_source_concept_id","SQL_FILE":"field_measure_value_completeness.sql","CATEGORY":"Completeness","SUBCATEGORY":"","CONTEXT":"Verification","checkId":690,"FAILED":0,"THRESHOLD_VALUE":100,"_row":"10.35"},{"NUM_VIOLATED_ROWS":0,"PCT_VIOLATED_ROWS":0,"NUM_DENOMINATOR_ROWS":1680542588,"EXECUTION_TIME":"1.003968 secs","QUERY_TEXT":"\r\n/*********\r\nMEASURE_VALUE_COMPLETENESS\r\nComputing number of null values and the proportion to total records per field\r\n\r\nParameters used in this template:\r\ncdmDatabaseSchema = cdm_ibm_mdcd_v993.dbo\r\ncdmTableName = VISIT_OCCURRENCE\r\ncdmFieldName = admitting_source_concept_id\r\n\r\n**********/\r\n\r\n\r\nSELECT num_violated_rows, CASE WHEN denominator.num_rows = 0 THEN 0 ELSE 1.0*num_violated_rows/denominator.num_rows END  AS pct_violated_rows, \r\n  denominator.num_rows as num_denominator_rows\r\nFROM\r\n(\r\n\tSELECT COUNT_BIG(violated_rows.violating_field) AS num_violated_rows\r\n\tFROM\r\n\t(\r\n\t\tSELECT 'VISIT_OCCURRENCE.admitting_source_concept_id' AS violating_field, cdmTable.* \r\n\t\tFROM cdm_ibm_mdcd_v993.dbo.VISIT_OCCURRENCE cdmTable\r\n\t\t\r\n\t\tWHERE cdmTable.admitting_source_concept_id IS NULL\r\n\t) violated_rows\r\n) violated_row_count,\r\n( \r\n\tSELECT COUNT_BIG(*) AS num_rows\r\n\tFROM cdm_ibm_mdcd_v993.dbo.VISIT_OCCURRENCE cdmTable\r\n\t\r\n) denominator\r\n;\r\n","CHECK_NAME":"measureValueCompleteness","CHECK_LEVEL":"FIELD","CHECK_DESCRIPTION":"The number and percent of records with a NULL value in the admitting_source_concept_id of the VISIT_OCCURRENCE.","CDM_TABLE_NAME":"VISIT_OCCURRENCE","CDM_FIELD_NAME":"admitting_source_concept_id","SQL_FILE":"field_measure_value_completeness.sql","CATEGORY":"Completeness","SUBCATEGORY":"","CONTEXT":"Verification","checkId":691,"FAILED":0,"THRESHOLD_VALUE":100,"_row":"10.36"},{"NUM_VIOLATED_ROWS":1680542588,"PCT_VIOLATED_ROWS":1,"NUM_DENOMINATOR_ROWS":1680542588,"EXECUTION_TIME":"3.927900 secs","QUERY_TEXT":"\r\n/*********\r\nMEASURE_VALUE_COMPLETENESS\r\nComputing number of null values and the proportion to total records per field\r\n\r\nParameters used in this template:\r\ncdmDatabaseSchema = cdm_ibm_mdcd_v993.dbo\r\ncdmTableName = VISIT_OCCURRENCE\r\ncdmFieldName = admitting_source_value\r\n\r\n**********/\r\n\r\n\r\nSELECT num_violated_rows, CASE WHEN denominator.num_rows = 0 THEN 0 ELSE 1.0*num_violated_rows/denominator.num_rows END  AS pct_violated_rows, \r\n  denominator.num_rows as num_denominator_rows\r\nFROM\r\n(\r\n\tSELECT COUNT_BIG(violated_rows.violating_field) AS num_violated_rows\r\n\tFROM\r\n\t(\r\n\t\tSELECT 'VISIT_OCCURRENCE.admitting_source_value' AS violating_field, cdmTable.* \r\n\t\tFROM cdm_ibm_mdcd_v993.dbo.VISIT_OCCURRENCE cdmTable\r\n\t\t\r\n\t\tWHERE cdmTable.admitting_source_value IS NULL\r\n\t) violated_rows\r\n) violated_row_count,\r\n( \r\n\tSELECT COUNT_BIG(*) AS num_rows\r\n\tFROM cdm_ibm_mdcd_v993.dbo.VISIT_OCCURRENCE cdmTable\r\n\t\r\n) denominator\r\n;\r\n","CHECK_NAME":"measureValueCompleteness","CHECK_LEVEL":"FIELD","CHECK_DESCRIPTION":"The number and percent of records with a NULL value in the admitting_source_value of the VISIT_OCCURRENCE.","CDM_TABLE_NAME":"VISIT_OCCURRENCE","CDM_FIELD_NAME":"admitting_source_value","SQL_FILE":"field_measure_value_completeness.sql","CATEGORY":"Completeness","SUBCATEGORY":"","CONTEXT":"Verification","checkId":692,"FAILED":0,"THRESHOLD_VALUE":100,"_row":"10.37"},{"NUM_VIOLATED_ROWS":0,"PCT_VIOLATED_ROWS":0,"NUM_DENOMINATOR_ROWS":1680542588,"EXECUTION_TIME":"1.115969 secs","QUERY_TEXT":"\r\n/*********\r\nMEASURE_VALUE_COMPLETENESS\r\nComputing number of null values and the proportion to total records per field\r\n\r\nParameters used in this template:\r\ncdmDatabaseSchema = cdm_ibm_mdcd_v993.dbo\r\ncdmTableName = VISIT_OCCURRENCE\r\ncdmFieldName = discharge_to_concept_id\r\n\r\n**********/\r\n\r\n\r\nSELECT num_violated_rows, CASE WHEN denominator.num_rows = 0 THEN 0 ELSE 1.0*num_violated_rows/denominator.num_rows END  AS pct_violated_rows, \r\n  denominator.num_rows as num_denominator_rows\r\nFROM\r\n(\r\n\tSELECT COUNT_BIG(violated_rows.violating_field) AS num_violated_rows\r\n\tFROM\r\n\t(\r\n\t\tSELECT 'VISIT_OCCURRENCE.discharge_to_concept_id' AS violating_field, cdmTable.* \r\n\t\tFROM cdm_ibm_mdcd_v993.dbo.VISIT_OCCURRENCE cdmTable\r\n\t\t\r\n\t\tWHERE cdmTable.discharge_to_concept_id IS NULL\r\n\t) violated_rows\r\n) violated_row_count,\r\n( \r\n\tSELECT COUNT_BIG(*) AS num_rows\r\n\tFROM cdm_ibm_mdcd_v993.dbo.VISIT_OCCURRENCE cdmTable\r\n\t\r\n) denominator\r\n;\r\n","CHECK_NAME":"measureValueCompleteness","CHECK_LEVEL":"FIELD","CHECK_DESCRIPTION":"The number and percent of records with a NULL value in the discharge_to_concept_id of the VISIT_OCCURRENCE.","CDM_TABLE_NAME":"VISIT_OCCURRENCE","CDM_FIELD_NAME":"discharge_to_concept_id","SQL_FILE":"field_measure_value_completeness.sql","CATEGORY":"Completeness","SUBCATEGORY":"","CONTEXT":"Verification","checkId":693,"FAILED":0,"THRESHOLD_VALUE":100,"_row":"10.38"},{"NUM_VIOLATED_ROWS":1661217408,"PCT_VIOLATED_ROWS":0.9885,"NUM_DENOMINATOR_ROWS":1680542588,"EXECUTION_TIME":"3.351913 secs","QUERY_TEXT":"\r\n/*********\r\nMEASURE_VALUE_COMPLETENESS\r\nComputing number of null values and the proportion to total records per field\r\n\r\nParameters used in this template:\r\ncdmDatabaseSchema = cdm_ibm_mdcd_v993.dbo\r\ncdmTableName = VISIT_OCCURRENCE\r\ncdmFieldName = discharge_to_source_value\r\n\r\n**********/\r\n\r\n\r\nSELECT num_violated_rows, CASE WHEN denominator.num_rows = 0 THEN 0 ELSE 1.0*num_violated_rows/denominator.num_rows END  AS pct_violated_rows, \r\n  denominator.num_rows as num_denominator_rows\r\nFROM\r\n(\r\n\tSELECT COUNT_BIG(violated_rows.violating_field) AS num_violated_rows\r\n\tFROM\r\n\t(\r\n\t\tSELECT 'VISIT_OCCURRENCE.discharge_to_source_value' AS violating_field, cdmTable.* \r\n\t\tFROM cdm_ibm_mdcd_v993.dbo.VISIT_OCCURRENCE cdmTable\r\n\t\t\r\n\t\tWHERE cdmTable.discharge_to_source_value IS NULL\r\n\t) violated_rows\r\n) violated_row_count,\r\n( \r\n\tSELECT COUNT_BIG(*) AS num_rows\r\n\tFROM cdm_ibm_mdcd_v993.dbo.VISIT_OCCURRENCE cdmTable\r\n\t\r\n) denominator\r\n;\r\n","CHECK_NAME":"measureValueCompleteness","CHECK_LEVEL":"FIELD","CHECK_DESCRIPTION":"The number and percent of records with a NULL value in the discharge_to_source_value of the VISIT_OCCURRENCE.","CDM_TABLE_NAME":"VISIT_OCCURRENCE","CDM_FIELD_NAME":"discharge_to_source_value","SQL_FILE":"field_measure_value_completeness.sql","CATEGORY":"Completeness","SUBCATEGORY":"","CONTEXT":"Verification","checkId":694,"FAILED":0,"THRESHOLD_VALUE":100,"_row":"10.39"},{"NUM_VIOLATED_ROWS":22955594,"PCT_VIOLATED_ROWS":0.0137,"NUM_DENOMINATOR_ROWS":1680542588,"EXECUTION_TIME":"2.726937 secs","QUERY_TEXT":"\r\n/*********\r\nMEASURE_VALUE_COMPLETENESS\r\nComputing number of null values and the proportion to total records per field\r\n\r\nParameters used in this template:\r\ncdmDatabaseSchema = cdm_ibm_mdcd_v993.dbo\r\ncdmTableName = VISIT_OCCURRENCE\r\ncdmFieldName = preceding_visit_occurrence_id\r\n\r\n**********/\r\n\r\n\r\nSELECT num_violated_rows, CASE WHEN denominator.num_rows = 0 THEN 0 ELSE 1.0*num_violated_rows/denominator.num_rows END  AS pct_violated_rows, \r\n  denominator.num_rows as num_denominator_rows\r\nFROM\r\n(\r\n\tSELECT COUNT_BIG(violated_rows.violating_field) AS num_violated_rows\r\n\tFROM\r\n\t(\r\n\t\tSELECT 'VISIT_OCCURRENCE.preceding_visit_occurrence_id' AS violating_field, cdmTable.* \r\n\t\tFROM cdm_ibm_mdcd_v993.dbo.VISIT_OCCURRENCE cdmTable\r\n\t\t\r\n\t\tWHERE cdmTable.preceding_visit_occurrence_id IS NULL\r\n\t) violated_rows\r\n) violated_row_count,\r\n( \r\n\tSELECT COUNT_BIG(*) AS num_rows\r\n\tFROM cdm_ibm_mdcd_v993.dbo.VISIT_OCCURRENCE cdmTable\r\n\t\r\n) denominator\r\n;\r\n","CHECK_NAME":"measureValueCompleteness","CHECK_LEVEL":"FIELD","CHECK_DESCRIPTION":"The number and percent of records with a NULL value in the preceding_visit_occurrence_id of the VISIT_OCCURRENCE.","CDM_TABLE_NAME":"VISIT_OCCURRENCE","CDM_FIELD_NAME":"preceding_visit_occurrence_id","SQL_FILE":"field_measure_value_completeness.sql","CATEGORY":"Completeness","SUBCATEGORY":"","CONTEXT":"Verification","checkId":695,"FAILED":0,"THRESHOLD_VALUE":100,"_row":"10.40"},{"NUM_VIOLATED_ROWS":0,"PCT_VIOLATED_ROWS":0,"NUM_DENOMINATOR_ROWS":2589059072,"EXECUTION_TIME":"0.408974 secs","QUERY_TEXT":"\r\n/*********\r\nMEASURE_VALUE_COMPLETENESS\r\nComputing number of null values and the proportion to total records per field\r\n\r\nParameters used in this template:\r\ncdmDatabaseSchema = cdm_ibm_mdcd_v993.dbo\r\ncdmTableName = CONDITION_OCCURRENCE\r\ncdmFieldName = condition_occurrence_id\r\n\r\n**********/\r\n\r\n\r\nSELECT num_violated_rows, CASE WHEN denominator.num_rows = 0 THEN 0 ELSE 1.0*num_violated_rows/denominator.num_rows END  AS pct_violated_rows, \r\n  denominator.num_rows as num_denominator_rows\r\nFROM\r\n(\r\n\tSELECT COUNT_BIG(violated_rows.violating_field) AS num_violated_rows\r\n\tFROM\r\n\t(\r\n\t\tSELECT 'CONDITION_OCCURRENCE.condition_occurrence_id' AS violating_field, cdmTable.* \r\n\t\tFROM cdm_ibm_mdcd_v993.dbo.CONDITION_OCCURRENCE cdmTable\r\n\t\t\r\n\t\tWHERE cdmTable.condition_occurrence_id IS NULL\r\n\t) violated_rows\r\n) violated_row_count,\r\n( \r\n\tSELECT COUNT_BIG(*) AS num_rows\r\n\tFROM cdm_ibm_mdcd_v993.dbo.CONDITION_OCCURRENCE cdmTable\r\n\t\r\n) denominator\r\n;\r\n","CHECK_NAME":"measureValueCompleteness","CHECK_LEVEL":"FIELD","CHECK_DESCRIPTION":"The number and percent of records with a NULL value in the condition_occurrence_id of the CONDITION_OCCURRENCE.","CDM_TABLE_NAME":"CONDITION_OCCURRENCE","CDM_FIELD_NAME":"condition_occurrence_id","SQL_FILE":"field_measure_value_completeness.sql","CATEGORY":"Completeness","SUBCATEGORY":"","CONTEXT":"Verification","checkId":696,"FAILED":0,"THRESHOLD_VALUE":0,"_row":"10.41"},{"NUM_VIOLATED_ROWS":0,"PCT_VIOLATED_ROWS":0,"NUM_DENOMINATOR_ROWS":2589059072,"EXECUTION_TIME":"0.382002 secs","QUERY_TEXT":"\r\n/*********\r\nMEASURE_VALUE_COMPLETENESS\r\nComputing number of null values and the proportion to total records per field\r\n\r\nParameters used in this template:\r\ncdmDatabaseSchema = cdm_ibm_mdcd_v993.dbo\r\ncdmTableName = CONDITION_OCCURRENCE\r\ncdmFieldName = person_id\r\n\r\n**********/\r\n\r\n\r\nSELECT num_violated_rows, CASE WHEN denominator.num_rows = 0 THEN 0 ELSE 1.0*num_violated_rows/denominator.num_rows END  AS pct_violated_rows, \r\n  denominator.num_rows as num_denominator_rows\r\nFROM\r\n(\r\n\tSELECT COUNT_BIG(violated_rows.violating_field) AS num_violated_rows\r\n\tFROM\r\n\t(\r\n\t\tSELECT 'CONDITION_OCCURRENCE.person_id' AS violating_field, cdmTable.* \r\n\t\tFROM cdm_ibm_mdcd_v993.dbo.CONDITION_OCCURRENCE cdmTable\r\n\t\t\r\n\t\tWHERE cdmTable.person_id IS NULL\r\n\t) violated_rows\r\n) violated_row_count,\r\n( \r\n\tSELECT COUNT_BIG(*) AS num_rows\r\n\tFROM cdm_ibm_mdcd_v993.dbo.CONDITION_OCCURRENCE cdmTable\r\n\t\r\n) denominator\r\n;\r\n","CHECK_NAME":"measureValueCompleteness","CHECK_LEVEL":"FIELD","CHECK_DESCRIPTION":"The number and percent of records with a NULL value in the person_id of the CONDITION_OCCURRENCE.","CDM_TABLE_NAME":"CONDITION_OCCURRENCE","CDM_FIELD_NAME":"person_id","SQL_FILE":"field_measure_value_completeness.sql","CATEGORY":"Completeness","SUBCATEGORY":"","CONTEXT":"Verification","checkId":697,"FAILED":0,"THRESHOLD_VALUE":0,"_row":"10.42"},{"NUM_VIOLATED_ROWS":0,"PCT_VIOLATED_ROWS":0,"NUM_DENOMINATOR_ROWS":2589059072,"EXECUTION_TIME":"0.375992 secs","QUERY_TEXT":"\r\n/*********\r\nMEASURE_VALUE_COMPLETENESS\r\nComputing number of null values and the proportion to total records per field\r\n\r\nParameters used in this template:\r\ncdmDatabaseSchema = cdm_ibm_mdcd_v993.dbo\r\ncdmTableName = CONDITION_OCCURRENCE\r\ncdmFieldName = condition_concept_id\r\n\r\n**********/\r\n\r\n\r\nSELECT num_violated_rows, CASE WHEN denominator.num_rows = 0 THEN 0 ELSE 1.0*num_violated_rows/denominator.num_rows END  AS pct_violated_rows, \r\n  denominator.num_rows as num_denominator_rows\r\nFROM\r\n(\r\n\tSELECT COUNT_BIG(violated_rows.violating_field) AS num_violated_rows\r\n\tFROM\r\n\t(\r\n\t\tSELECT 'CONDITION_OCCURRENCE.condition_concept_id' AS violating_field, cdmTable.* \r\n\t\tFROM cdm_ibm_mdcd_v993.dbo.CONDITION_OCCURRENCE cdmTable\r\n\t\t\r\n\t\tWHERE cdmTable.condition_concept_id IS NULL\r\n\t) violated_rows\r\n) violated_row_count,\r\n( \r\n\tSELECT COUNT_BIG(*) AS num_rows\r\n\tFROM cdm_ibm_mdcd_v993.dbo.CONDITION_OCCURRENCE cdmTable\r\n\t\r\n) denominator\r\n;\r\n","CHECK_NAME":"measureValueCompleteness","CHECK_LEVEL":"FIELD","CHECK_DESCRIPTION":"The number and percent of records with a NULL value in the condition_concept_id of the CONDITION_OCCURRENCE.","CDM_TABLE_NAME":"CONDITION_OCCURRENCE","CDM_FIELD_NAME":"condition_concept_id","SQL_FILE":"field_measure_value_completeness.sql","CATEGORY":"Completeness","SUBCATEGORY":"","CONTEXT":"Verification","checkId":698,"FAILED":0,"THRESHOLD_VALUE":0,"_row":"10.43"},{"NUM_VIOLATED_ROWS":0,"PCT_VIOLATED_ROWS":0,"NUM_DENOMINATOR_ROWS":2589059072,"EXECUTION_TIME":"0.790999 secs","QUERY_TEXT":"\r\n/*********\r\nMEASURE_VALUE_COMPLETENESS\r\nComputing number of null values and the proportion to total records per field\r\n\r\nParameters used in this template:\r\ncdmDatabaseSchema = cdm_ibm_mdcd_v993.dbo\r\ncdmTableName = CONDITION_OCCURRENCE\r\ncdmFieldName = condition_start_date\r\n\r\n**********/\r\n\r\n\r\nSELECT num_violated_rows, CASE WHEN denominator.num_rows = 0 THEN 0 ELSE 1.0*num_violated_rows/denominator.num_rows END  AS pct_violated_rows, \r\n  denominator.num_rows as num_denominator_rows\r\nFROM\r\n(\r\n\tSELECT COUNT_BIG(violated_rows.violating_field) AS num_violated_rows\r\n\tFROM\r\n\t(\r\n\t\tSELECT 'CONDITION_OCCURRENCE.condition_start_date' AS violating_field, cdmTable.* \r\n\t\tFROM cdm_ibm_mdcd_v993.dbo.CONDITION_OCCURRENCE cdmTable\r\n\t\t\r\n\t\tWHERE cdmTable.condition_start_date IS NULL\r\n\t) violated_rows\r\n) violated_row_count,\r\n( \r\n\tSELECT COUNT_BIG(*) AS num_rows\r\n\tFROM cdm_ibm_mdcd_v993.dbo.CONDITION_OCCURRENCE cdmTable\r\n\t\r\n) denominator\r\n;\r\n","CHECK_NAME":"measureValueCompleteness","CHECK_LEVEL":"FIELD","CHECK_DESCRIPTION":"The number and percent of records with a NULL value in the condition_start_date of the CONDITION_OCCURRENCE.","CDM_TABLE_NAME":"CONDITION_OCCURRENCE","CDM_FIELD_NAME":"condition_start_date","SQL_FILE":"field_measure_value_completeness.sql","CATEGORY":"Completeness","SUBCATEGORY":"","CONTEXT":"Verification","checkId":699,"FAILED":0,"THRESHOLD_VALUE":0,"_row":"10.44"},{"NUM_VIOLATED_ROWS":0,"PCT_VIOLATED_ROWS":0,"NUM_DENOMINATOR_ROWS":2589059072,"EXECUTION_TIME":"5.304847 secs","QUERY_TEXT":"\r\n/*********\r\nMEASURE_VALUE_COMPLETENESS\r\nComputing number of null values and the proportion to total records per field\r\n\r\nParameters used in this template:\r\ncdmDatabaseSchema = cdm_ibm_mdcd_v993.dbo\r\ncdmTableName = CONDITION_OCCURRENCE\r\ncdmFieldName = condition_start_datetime\r\n\r\n**********/\r\n\r\n\r\nSELECT num_violated_rows, CASE WHEN denominator.num_rows = 0 THEN 0 ELSE 1.0*num_violated_rows/denominator.num_rows END  AS pct_violated_rows, \r\n  denominator.num_rows as num_denominator_rows\r\nFROM\r\n(\r\n\tSELECT COUNT_BIG(violated_rows.violating_field) AS num_violated_rows\r\n\tFROM\r\n\t(\r\n\t\tSELECT 'CONDITION_OCCURRENCE.condition_start_datetime' AS violating_field, cdmTable.* \r\n\t\tFROM cdm_ibm_mdcd_v993.dbo.CONDITION_OCCURRENCE cdmTable\r\n\t\t\r\n\t\tWHERE cdmTable.condition_start_datetime IS NULL\r\n\t) violated_rows\r\n) violated_row_count,\r\n( \r\n\tSELECT COUNT_BIG(*) AS num_rows\r\n\tFROM cdm_ibm_mdcd_v993.dbo.CONDITION_OCCURRENCE cdmTable\r\n\t\r\n) denominator\r\n;\r\n","CHECK_NAME":"measureValueCompleteness","CHECK_LEVEL":"FIELD","CHECK_DESCRIPTION":"The number and percent of records with a NULL value in the condition_start_datetime of the CONDITION_OCCURRENCE.","CDM_TABLE_NAME":"CONDITION_OCCURRENCE","CDM_FIELD_NAME":"condition_start_datetime","SQL_FILE":"field_measure_value_completeness.sql","CATEGORY":"Completeness","SUBCATEGORY":"","CONTEXT":"Verification","checkId":700,"FAILED":0,"THRESHOLD_VALUE":100,"_row":"10.45"},{"NUM_VIOLATED_ROWS":2589059072,"PCT_VIOLATED_ROWS":1,"NUM_DENOMINATOR_ROWS":2589059072,"EXECUTION_TIME":"1.361966 secs","QUERY_TEXT":"\r\n/*********\r\nMEASURE_VALUE_COMPLETENESS\r\nComputing number of null values and the proportion to total records per field\r\n\r\nParameters used in this template:\r\ncdmDatabaseSchema = cdm_ibm_mdcd_v993.dbo\r\ncdmTableName = CONDITION_OCCURRENCE\r\ncdmFieldName = condition_end_date\r\n\r\n**********/\r\n\r\n\r\nSELECT num_violated_rows, CASE WHEN denominator.num_rows = 0 THEN 0 ELSE 1.0*num_violated_rows/denominator.num_rows END  AS pct_violated_rows, \r\n  denominator.num_rows as num_denominator_rows\r\nFROM\r\n(\r\n\tSELECT COUNT_BIG(violated_rows.violating_field) AS num_violated_rows\r\n\tFROM\r\n\t(\r\n\t\tSELECT 'CONDITION_OCCURRENCE.condition_end_date' AS violating_field, cdmTable.* \r\n\t\tFROM cdm_ibm_mdcd_v993.dbo.CONDITION_OCCURRENCE cdmTable\r\n\t\t\r\n\t\tWHERE cdmTable.condition_end_date IS NULL\r\n\t) violated_rows\r\n) violated_row_count,\r\n( \r\n\tSELECT COUNT_BIG(*) AS num_rows\r\n\tFROM cdm_ibm_mdcd_v993.dbo.CONDITION_OCCURRENCE cdmTable\r\n\t\r\n) denominator\r\n;\r\n","CHECK_NAME":"measureValueCompleteness","CHECK_LEVEL":"FIELD","CHECK_DESCRIPTION":"The number and percent of records with a NULL value in the condition_end_date of the CONDITION_OCCURRENCE.","CDM_TABLE_NAME":"CONDITION_OCCURRENCE","CDM_FIELD_NAME":"condition_end_date","SQL_FILE":"field_measure_value_completeness.sql","CATEGORY":"Completeness","SUBCATEGORY":"","CONTEXT":"Verification","checkId":701,"FAILED":0,"THRESHOLD_VALUE":100,"_row":"10.46"},{"NUM_VIOLATED_ROWS":2589059072,"PCT_VIOLATED_ROWS":1,"NUM_DENOMINATOR_ROWS":2589059072,"EXECUTION_TIME":"4.535872 secs","QUERY_TEXT":"\r\n/*********\r\nMEASURE_VALUE_COMPLETENESS\r\nComputing number of null values and the proportion to total records per field\r\n\r\nParameters used in this template:\r\ncdmDatabaseSchema = cdm_ibm_mdcd_v993.dbo\r\ncdmTableName = CONDITION_OCCURRENCE\r\ncdmFieldName = condition_end_datetime\r\n\r\n**********/\r\n\r\n\r\nSELECT num_violated_rows, CASE WHEN denominator.num_rows = 0 THEN 0 ELSE 1.0*num_violated_rows/denominator.num_rows END  AS pct_violated_rows, \r\n  denominator.num_rows as num_denominator_rows\r\nFROM\r\n(\r\n\tSELECT COUNT_BIG(violated_rows.violating_field) AS num_violated_rows\r\n\tFROM\r\n\t(\r\n\t\tSELECT 'CONDITION_OCCURRENCE.condition_end_datetime' AS violating_field, cdmTable.* \r\n\t\tFROM cdm_ibm_mdcd_v993.dbo.CONDITION_OCCURRENCE cdmTable\r\n\t\t\r\n\t\tWHERE cdmTable.condition_end_datetime IS NULL\r\n\t) violated_rows\r\n) violated_row_count,\r\n( \r\n\tSELECT COUNT_BIG(*) AS num_rows\r\n\tFROM cdm_ibm_mdcd_v993.dbo.CONDITION_OCCURRENCE cdmTable\r\n\t\r\n) denominator\r\n;\r\n","CHECK_NAME":"measureValueCompleteness","CHECK_LEVEL":"FIELD","CHECK_DESCRIPTION":"The number and percent of records with a NULL value in the condition_end_datetime of the CONDITION_OCCURRENCE.","CDM_TABLE_NAME":"CONDITION_OCCURRENCE","CDM_FIELD_NAME":"condition_end_datetime","SQL_FILE":"field_measure_value_completeness.sql","CATEGORY":"Completeness","SUBCATEGORY":"","CONTEXT":"Verification","checkId":702,"FAILED":0,"THRESHOLD_VALUE":100,"_row":"10.47"},{"NUM_VIOLATED_ROWS":0,"PCT_VIOLATED_ROWS":0,"NUM_DENOMINATOR_ROWS":2589059072,"EXECUTION_TIME":"0.476992 secs","QUERY_TEXT":"\r\n/*********\r\nMEASURE_VALUE_COMPLETENESS\r\nComputing number of null values and the proportion to total records per field\r\n\r\nParameters used in this template:\r\ncdmDatabaseSchema = cdm_ibm_mdcd_v993.dbo\r\ncdmTableName = CONDITION_OCCURRENCE\r\ncdmFieldName = condition_type_concept_id\r\n\r\n**********/\r\n\r\n\r\nSELECT num_violated_rows, CASE WHEN denominator.num_rows = 0 THEN 0 ELSE 1.0*num_violated_rows/denominator.num_rows END  AS pct_violated_rows, \r\n  denominator.num_rows as num_denominator_rows\r\nFROM\r\n(\r\n\tSELECT COUNT_BIG(violated_rows.violating_field) AS num_violated_rows\r\n\tFROM\r\n\t(\r\n\t\tSELECT 'CONDITION_OCCURRENCE.condition_type_concept_id' AS violating_field, cdmTable.* \r\n\t\tFROM cdm_ibm_mdcd_v993.dbo.CONDITION_OCCURRENCE cdmTable\r\n\t\t\r\n\t\tWHERE cdmTable.condition_type_concept_id IS NULL\r\n\t) violated_rows\r\n) violated_row_count,\r\n( \r\n\tSELECT COUNT_BIG(*) AS num_rows\r\n\tFROM cdm_ibm_mdcd_v993.dbo.CONDITION_OCCURRENCE cdmTable\r\n\t\r\n) denominator\r\n;\r\n","CHECK_NAME":"measureValueCompleteness","CHECK_LEVEL":"FIELD","CHECK_DESCRIPTION":"The number and percent of records with a NULL value in the condition_type_concept_id of the CONDITION_OCCURRENCE.","CDM_TABLE_NAME":"CONDITION_OCCURRENCE","CDM_FIELD_NAME":"condition_type_concept_id","SQL_FILE":"field_measure_value_completeness.sql","CATEGORY":"Completeness","SUBCATEGORY":"","CONTEXT":"Verification","checkId":703,"FAILED":0,"THRESHOLD_VALUE":0,"_row":"10.48"},{"NUM_VIOLATED_ROWS":0,"PCT_VIOLATED_ROWS":0,"NUM_DENOMINATOR_ROWS":2589059072,"EXECUTION_TIME":"0.689974 secs","QUERY_TEXT":"\r\n/*********\r\nMEASURE_VALUE_COMPLETENESS\r\nComputing number of null values and the proportion to total records per field\r\n\r\nParameters used in this template:\r\ncdmDatabaseSchema = cdm_ibm_mdcd_v993.dbo\r\ncdmTableName = CONDITION_OCCURRENCE\r\ncdmFieldName = condition_status_concept_id\r\n\r\n**********/\r\n\r\n\r\nSELECT num_violated_rows, CASE WHEN denominator.num_rows = 0 THEN 0 ELSE 1.0*num_violated_rows/denominator.num_rows END  AS pct_violated_rows, \r\n  denominator.num_rows as num_denominator_rows\r\nFROM\r\n(\r\n\tSELECT COUNT_BIG(violated_rows.violating_field) AS num_violated_rows\r\n\tFROM\r\n\t(\r\n\t\tSELECT 'CONDITION_OCCURRENCE.condition_status_concept_id' AS violating_field, cdmTable.* \r\n\t\tFROM cdm_ibm_mdcd_v993.dbo.CONDITION_OCCURRENCE cdmTable\r\n\t\t\r\n\t\tWHERE cdmTable.condition_status_concept_id IS NULL\r\n\t) violated_rows\r\n) violated_row_count,\r\n( \r\n\tSELECT COUNT_BIG(*) AS num_rows\r\n\tFROM cdm_ibm_mdcd_v993.dbo.CONDITION_OCCURRENCE cdmTable\r\n\t\r\n) denominator\r\n;\r\n","CHECK_NAME":"measureValueCompleteness","CHECK_LEVEL":"FIELD","CHECK_DESCRIPTION":"The number and percent of records with a NULL value in the condition_status_concept_id of the CONDITION_OCCURRENCE.","CDM_TABLE_NAME":"CONDITION_OCCURRENCE","CDM_FIELD_NAME":"condition_status_concept_id","SQL_FILE":"field_measure_value_completeness.sql","CATEGORY":"Completeness","SUBCATEGORY":"","CONTEXT":"Verification","checkId":704,"FAILED":0,"THRESHOLD_VALUE":100,"_row":"10.49"},{"NUM_VIOLATED_ROWS":2589059072,"PCT_VIOLATED_ROWS":1,"NUM_DENOMINATOR_ROWS":2589059072,"EXECUTION_TIME":"4.493885 secs","QUERY_TEXT":"\r\n/*********\r\nMEASURE_VALUE_COMPLETENESS\r\nComputing number of null values and the proportion to total records per field\r\n\r\nParameters used in this template:\r\ncdmDatabaseSchema = cdm_ibm_mdcd_v993.dbo\r\ncdmTableName = CONDITION_OCCURRENCE\r\ncdmFieldName = stop_reason\r\n\r\n**********/\r\n\r\n\r\nSELECT num_violated_rows, CASE WHEN denominator.num_rows = 0 THEN 0 ELSE 1.0*num_violated_rows/denominator.num_rows END  AS pct_violated_rows, \r\n  denominator.num_rows as num_denominator_rows\r\nFROM\r\n(\r\n\tSELECT COUNT_BIG(violated_rows.violating_field) AS num_violated_rows\r\n\tFROM\r\n\t(\r\n\t\tSELECT 'CONDITION_OCCURRENCE.stop_reason' AS violating_field, cdmTable.* \r\n\t\tFROM cdm_ibm_mdcd_v993.dbo.CONDITION_OCCURRENCE cdmTable\r\n\t\t\r\n\t\tWHERE cdmTable.stop_reason IS NULL\r\n\t) violated_rows\r\n) violated_row_count,\r\n( \r\n\tSELECT COUNT_BIG(*) AS num_rows\r\n\tFROM cdm_ibm_mdcd_v993.dbo.CONDITION_OCCURRENCE cdmTable\r\n\t\r\n) denominator\r\n;\r\n","CHECK_NAME":"measureValueCompleteness","CHECK_LEVEL":"FIELD","CHECK_DESCRIPTION":"The number and percent of records with a NULL value in the stop_reason of the CONDITION_OCCURRENCE.","CDM_TABLE_NAME":"CONDITION_OCCURRENCE","CDM_FIELD_NAME":"stop_reason","SQL_FILE":"field_measure_value_completeness.sql","CATEGORY":"Completeness","SUBCATEGORY":"","CONTEXT":"Verification","checkId":705,"FAILED":0,"THRESHOLD_VALUE":100,"_row":"10.50"},{"NUM_VIOLATED_ROWS":0,"PCT_VIOLATED_ROWS":0,"NUM_DENOMINATOR_ROWS":2589059072,"EXECUTION_TIME":"0.875969 secs","QUERY_TEXT":"\r\n/*********\r\nMEASURE_VALUE_COMPLETENESS\r\nComputing number of null values and the proportion to total records per field\r\n\r\nParameters used in this template:\r\ncdmDatabaseSchema = cdm_ibm_mdcd_v993.dbo\r\ncdmTableName = CONDITION_OCCURRENCE\r\ncdmFieldName = provider_id\r\n\r\n**********/\r\n\r\n\r\nSELECT num_violated_rows, CASE WHEN denominator.num_rows = 0 THEN 0 ELSE 1.0*num_violated_rows/denominator.num_rows END  AS pct_violated_rows, \r\n  denominator.num_rows as num_denominator_rows\r\nFROM\r\n(\r\n\tSELECT COUNT_BIG(violated_rows.violating_field) AS num_violated_rows\r\n\tFROM\r\n\t(\r\n\t\tSELECT 'CONDITION_OCCURRENCE.provider_id' AS violating_field, cdmTable.* \r\n\t\tFROM cdm_ibm_mdcd_v993.dbo.CONDITION_OCCURRENCE cdmTable\r\n\t\t\r\n\t\tWHERE cdmTable.provider_id IS NULL\r\n\t) violated_rows\r\n) violated_row_count,\r\n( \r\n\tSELECT COUNT_BIG(*) AS num_rows\r\n\tFROM cdm_ibm_mdcd_v993.dbo.CONDITION_OCCURRENCE cdmTable\r\n\t\r\n) denominator\r\n;\r\n","CHECK_NAME":"measureValueCompleteness","CHECK_LEVEL":"FIELD","CHECK_DESCRIPTION":"The number and percent of records with a NULL value in the provider_id of the CONDITION_OCCURRENCE.","CDM_TABLE_NAME":"CONDITION_OCCURRENCE","CDM_FIELD_NAME":"provider_id","SQL_FILE":"field_measure_value_completeness.sql","CATEGORY":"Completeness","SUBCATEGORY":"","CONTEXT":"Verification","checkId":706,"FAILED":0,"THRESHOLD_VALUE":100,"_row":"10.51"},{"NUM_VIOLATED_ROWS":0,"PCT_VIOLATED_ROWS":0,"NUM_DENOMINATOR_ROWS":2589059072,"EXECUTION_TIME":"1.203974 secs","QUERY_TEXT":"\r\n/*********\r\nMEASURE_VALUE_COMPLETENESS\r\nComputing number of null values and the proportion to total records per field\r\n\r\nParameters used in this template:\r\ncdmDatabaseSchema = cdm_ibm_mdcd_v993.dbo\r\ncdmTableName = CONDITION_OCCURRENCE\r\ncdmFieldName = visit_occurrence_id\r\n\r\n**********/\r\n\r\n\r\nSELECT num_violated_rows, CASE WHEN denominator.num_rows = 0 THEN 0 ELSE 1.0*num_violated_rows/denominator.num_rows END  AS pct_violated_rows, \r\n  denominator.num_rows as num_denominator_rows\r\nFROM\r\n(\r\n\tSELECT COUNT_BIG(violated_rows.violating_field) AS num_violated_rows\r\n\tFROM\r\n\t(\r\n\t\tSELECT 'CONDITION_OCCURRENCE.visit_occurrence_id' AS violating_field, cdmTable.* \r\n\t\tFROM cdm_ibm_mdcd_v993.dbo.CONDITION_OCCURRENCE cdmTable\r\n\t\t\r\n\t\tWHERE cdmTable.visit_occurrence_id IS NULL\r\n\t) violated_rows\r\n) violated_row_count,\r\n( \r\n\tSELECT COUNT_BIG(*) AS num_rows\r\n\tFROM cdm_ibm_mdcd_v993.dbo.CONDITION_OCCURRENCE cdmTable\r\n\t\r\n) denominator\r\n;\r\n","CHECK_NAME":"measureValueCompleteness","CHECK_LEVEL":"FIELD","CHECK_DESCRIPTION":"The number and percent of records with a NULL value in the visit_occurrence_id of the CONDITION_OCCURRENCE.","CDM_TABLE_NAME":"CONDITION_OCCURRENCE","CDM_FIELD_NAME":"visit_occurrence_id","SQL_FILE":"field_measure_value_completeness.sql","CATEGORY":"Completeness","SUBCATEGORY":"","CONTEXT":"Verification","checkId":707,"FAILED":0,"THRESHOLD_VALUE":100,"_row":"10.52"},{"NUM_VIOLATED_ROWS":162529515,"PCT_VIOLATED_ROWS":0.0628,"NUM_DENOMINATOR_ROWS":2589059072,"EXECUTION_TIME":"2.412925 secs","QUERY_TEXT":"\r\n/*********\r\nMEASURE_VALUE_COMPLETENESS\r\nComputing number of null values and the proportion to total records per field\r\n\r\nParameters used in this template:\r\ncdmDatabaseSchema = cdm_ibm_mdcd_v993.dbo\r\ncdmTableName = CONDITION_OCCURRENCE\r\ncdmFieldName = visit_detail_id\r\n\r\n**********/\r\n\r\n\r\nSELECT num_violated_rows, CASE WHEN denominator.num_rows = 0 THEN 0 ELSE 1.0*num_violated_rows/denominator.num_rows END  AS pct_violated_rows, \r\n  denominator.num_rows as num_denominator_rows\r\nFROM\r\n(\r\n\tSELECT COUNT_BIG(violated_rows.violating_field) AS num_violated_rows\r\n\tFROM\r\n\t(\r\n\t\tSELECT 'CONDITION_OCCURRENCE.visit_detail_id' AS violating_field, cdmTable.* \r\n\t\tFROM cdm_ibm_mdcd_v993.dbo.CONDITION_OCCURRENCE cdmTable\r\n\t\t\r\n\t\tWHERE cdmTable.visit_detail_id IS NULL\r\n\t) violated_rows\r\n) violated_row_count,\r\n( \r\n\tSELECT COUNT_BIG(*) AS num_rows\r\n\tFROM cdm_ibm_mdcd_v993.dbo.CONDITION_OCCURRENCE cdmTable\r\n\t\r\n) denominator\r\n;\r\n","CHECK_NAME":"measureValueCompleteness","CHECK_LEVEL":"FIELD","CHECK_DESCRIPTION":"The number and percent of records with a NULL value in the visit_detail_id of the CONDITION_OCCURRENCE.","CDM_TABLE_NAME":"CONDITION_OCCURRENCE","CDM_FIELD_NAME":"visit_detail_id","SQL_FILE":"field_measure_value_completeness.sql","CATEGORY":"Completeness","SUBCATEGORY":"","CONTEXT":"Verification","checkId":708,"FAILED":0,"THRESHOLD_VALUE":100,"_row":"10.53"},{"NUM_VIOLATED_ROWS":0,"PCT_VIOLATED_ROWS":0,"NUM_DENOMINATOR_ROWS":2589059072,"EXECUTION_TIME":"1.661950 secs","QUERY_TEXT":"\r\n/*********\r\nMEASURE_VALUE_COMPLETENESS\r\nComputing number of null values and the proportion to total records per field\r\n\r\nParameters used in this template:\r\ncdmDatabaseSchema = cdm_ibm_mdcd_v993.dbo\r\ncdmTableName = CONDITION_OCCURRENCE\r\ncdmFieldName = condition_source_value\r\n\r\n**********/\r\n\r\n\r\nSELECT num_violated_rows, CASE WHEN denominator.num_rows = 0 THEN 0 ELSE 1.0*num_violated_rows/denominator.num_rows END  AS pct_violated_rows, \r\n  denominator.num_rows as num_denominator_rows\r\nFROM\r\n(\r\n\tSELECT COUNT_BIG(violated_rows.violating_field) AS num_violated_rows\r\n\tFROM\r\n\t(\r\n\t\tSELECT 'CONDITION_OCCURRENCE.condition_source_value' AS violating_field, cdmTable.* \r\n\t\tFROM cdm_ibm_mdcd_v993.dbo.CONDITION_OCCURRENCE cdmTable\r\n\t\t\r\n\t\tWHERE cdmTable.condition_source_value IS NULL\r\n\t) violated_rows\r\n) violated_row_count,\r\n( \r\n\tSELECT COUNT_BIG(*) AS num_rows\r\n\tFROM cdm_ibm_mdcd_v993.dbo.CONDITION_OCCURRENCE cdmTable\r\n\t\r\n) denominator\r\n;\r\n","CHECK_NAME":"measureValueCompleteness","CHECK_LEVEL":"FIELD","CHECK_DESCRIPTION":"The number and percent of records with a NULL value in the condition_source_value of the CONDITION_OCCURRENCE.","CDM_TABLE_NAME":"CONDITION_OCCURRENCE","CDM_FIELD_NAME":"condition_source_value","SQL_FILE":"field_measure_value_completeness.sql","CATEGORY":"Completeness","SUBCATEGORY":"","CONTEXT":"Verification","checkId":709,"FAILED":0,"THRESHOLD_VALUE":100,"_row":"10.54"},{"NUM_VIOLATED_ROWS":0,"PCT_VIOLATED_ROWS":0,"NUM_DENOMINATOR_ROWS":2589059072,"EXECUTION_TIME":"0.899971 secs","QUERY_TEXT":"\r\n/*********\r\nMEASURE_VALUE_COMPLETENESS\r\nComputing number of null values and the proportion to total records per field\r\n\r\nParameters used in this template:\r\ncdmDatabaseSchema = cdm_ibm_mdcd_v993.dbo\r\ncdmTableName = CONDITION_OCCURRENCE\r\ncdmFieldName = condition_source_concept_id\r\n\r\n**********/\r\n\r\n\r\nSELECT num_violated_rows, CASE WHEN denominator.num_rows = 0 THEN 0 ELSE 1.0*num_violated_rows/denominator.num_rows END  AS pct_violated_rows, \r\n  denominator.num_rows as num_denominator_rows\r\nFROM\r\n(\r\n\tSELECT COUNT_BIG(violated_rows.violating_field) AS num_violated_rows\r\n\tFROM\r\n\t(\r\n\t\tSELECT 'CONDITION_OCCURRENCE.condition_source_concept_id' AS violating_field, cdmTable.* \r\n\t\tFROM cdm_ibm_mdcd_v993.dbo.CONDITION_OCCURRENCE cdmTable\r\n\t\t\r\n\t\tWHERE cdmTable.condition_source_concept_id IS NULL\r\n\t) violated_rows\r\n) violated_row_count,\r\n( \r\n\tSELECT COUNT_BIG(*) AS num_rows\r\n\tFROM cdm_ibm_mdcd_v993.dbo.CONDITION_OCCURRENCE cdmTable\r\n\t\r\n) denominator\r\n;\r\n","CHECK_NAME":"measureValueCompleteness","CHECK_LEVEL":"FIELD","CHECK_DESCRIPTION":"The number and percent of records with a NULL value in the condition_source_concept_id of the CONDITION_OCCURRENCE.","CDM_TABLE_NAME":"CONDITION_OCCURRENCE","CDM_FIELD_NAME":"condition_source_concept_id","SQL_FILE":"field_measure_value_completeness.sql","CATEGORY":"Completeness","SUBCATEGORY":"","CONTEXT":"Verification","checkId":710,"FAILED":0,"THRESHOLD_VALUE":100,"_row":"10.55"},{"NUM_VIOLATED_ROWS":2589059072,"PCT_VIOLATED_ROWS":1,"NUM_DENOMINATOR_ROWS":2589059072,"EXECUTION_TIME":"4.100823 secs","QUERY_TEXT":"\r\n/*********\r\nMEASURE_VALUE_COMPLETENESS\r\nComputing number of null values and the proportion to total records per field\r\n\r\nParameters used in this template:\r\ncdmDatabaseSchema = cdm_ibm_mdcd_v993.dbo\r\ncdmTableName = CONDITION_OCCURRENCE\r\ncdmFieldName = condition_status_source_value\r\n\r\n**********/\r\n\r\n\r\nSELECT num_violated_rows, CASE WHEN denominator.num_rows = 0 THEN 0 ELSE 1.0*num_violated_rows/denominator.num_rows END  AS pct_violated_rows, \r\n  denominator.num_rows as num_denominator_rows\r\nFROM\r\n(\r\n\tSELECT COUNT_BIG(violated_rows.violating_field) AS num_violated_rows\r\n\tFROM\r\n\t(\r\n\t\tSELECT 'CONDITION_OCCURRENCE.condition_status_source_value' AS violating_field, cdmTable.* \r\n\t\tFROM cdm_ibm_mdcd_v993.dbo.CONDITION_OCCURRENCE cdmTable\r\n\t\t\r\n\t\tWHERE cdmTable.condition_status_source_value IS NULL\r\n\t) violated_rows\r\n) violated_row_count,\r\n( \r\n\tSELECT COUNT_BIG(*) AS num_rows\r\n\tFROM cdm_ibm_mdcd_v993.dbo.CONDITION_OCCURRENCE cdmTable\r\n\t\r\n) denominator\r\n;\r\n","CHECK_NAME":"measureValueCompleteness","CHECK_LEVEL":"FIELD","CHECK_DESCRIPTION":"The number and percent of records with a NULL value in the condition_status_source_value of the CONDITION_OCCURRENCE.","CDM_TABLE_NAME":"CONDITION_OCCURRENCE","CDM_FIELD_NAME":"condition_status_source_value","SQL_FILE":"field_measure_value_completeness.sql","CATEGORY":"Completeness","SUBCATEGORY":"","CONTEXT":"Verification","checkId":711,"FAILED":0,"THRESHOLD_VALUE":100,"_row":"10.56"},{"NUM_VIOLATED_ROWS":0,"PCT_VIOLATED_ROWS":0,"NUM_DENOMINATOR_ROWS":1125494098,"EXECUTION_TIME":"0.493991 secs","QUERY_TEXT":"\r\n/*********\r\nMEASURE_VALUE_COMPLETENESS\r\nComputing number of null values and the proportion to total records per field\r\n\r\nParameters used in this template:\r\ncdmDatabaseSchema = cdm_ibm_mdcd_v993.dbo\r\ncdmTableName = DRUG_EXPOSURE\r\ncdmFieldName = drug_exposure_id\r\n\r\n**********/\r\n\r\n\r\nSELECT num_violated_rows, CASE WHEN denominator.num_rows = 0 THEN 0 ELSE 1.0*num_violated_rows/denominator.num_rows END  AS pct_violated_rows, \r\n  denominator.num_rows as num_denominator_rows\r\nFROM\r\n(\r\n\tSELECT COUNT_BIG(violated_rows.violating_field) AS num_violated_rows\r\n\tFROM\r\n\t(\r\n\t\tSELECT 'DRUG_EXPOSURE.drug_exposure_id' AS violating_field, cdmTable.* \r\n\t\tFROM cdm_ibm_mdcd_v993.dbo.DRUG_EXPOSURE cdmTable\r\n\t\t\r\n\t\tWHERE cdmTable.drug_exposure_id IS NULL\r\n\t) violated_rows\r\n) violated_row_count,\r\n( \r\n\tSELECT COUNT_BIG(*) AS num_rows\r\n\tFROM cdm_ibm_mdcd_v993.dbo.DRUG_EXPOSURE cdmTable\r\n\t\r\n) denominator\r\n;\r\n","CHECK_NAME":"measureValueCompleteness","CHECK_LEVEL":"FIELD","CHECK_DESCRIPTION":"The number and percent of records with a NULL value in the drug_exposure_id of the DRUG_EXPOSURE.","CDM_TABLE_NAME":"DRUG_EXPOSURE","CDM_FIELD_NAME":"drug_exposure_id","SQL_FILE":"field_measure_value_completeness.sql","CATEGORY":"Completeness","SUBCATEGORY":"","CONTEXT":"Verification","checkId":712,"FAILED":0,"THRESHOLD_VALUE":0,"_row":"10.57"},{"NUM_VIOLATED_ROWS":0,"PCT_VIOLATED_ROWS":0,"NUM_DENOMINATOR_ROWS":1125494098,"EXECUTION_TIME":"0.514972 secs","QUERY_TEXT":"\r\n/*********\r\nMEASURE_VALUE_COMPLETENESS\r\nComputing number of null values and the proportion to total records per field\r\n\r\nParameters used in this template:\r\ncdmDatabaseSchema = cdm_ibm_mdcd_v993.dbo\r\ncdmTableName = DRUG_EXPOSURE\r\ncdmFieldName = person_id\r\n\r\n**********/\r\n\r\n\r\nSELECT num_violated_rows, CASE WHEN denominator.num_rows = 0 THEN 0 ELSE 1.0*num_violated_rows/denominator.num_rows END  AS pct_violated_rows, \r\n  denominator.num_rows as num_denominator_rows\r\nFROM\r\n(\r\n\tSELECT COUNT_BIG(violated_rows.violating_field) AS num_violated_rows\r\n\tFROM\r\n\t(\r\n\t\tSELECT 'DRUG_EXPOSURE.person_id' AS violating_field, cdmTable.* \r\n\t\tFROM cdm_ibm_mdcd_v993.dbo.DRUG_EXPOSURE cdmTable\r\n\t\t\r\n\t\tWHERE cdmTable.person_id IS NULL\r\n\t) violated_rows\r\n) violated_row_count,\r\n( \r\n\tSELECT COUNT_BIG(*) AS num_rows\r\n\tFROM cdm_ibm_mdcd_v993.dbo.DRUG_EXPOSURE cdmTable\r\n\t\r\n) denominator\r\n;\r\n","CHECK_NAME":"measureValueCompleteness","CHECK_LEVEL":"FIELD","CHECK_DESCRIPTION":"The number and percent of records with a NULL value in the person_id of the DRUG_EXPOSURE.","CDM_TABLE_NAME":"DRUG_EXPOSURE","CDM_FIELD_NAME":"person_id","SQL_FILE":"field_measure_value_completeness.sql","CATEGORY":"Completeness","SUBCATEGORY":"","CONTEXT":"Verification","checkId":713,"FAILED":0,"THRESHOLD_VALUE":0,"_row":"10.58"},{"NUM_VIOLATED_ROWS":0,"PCT_VIOLATED_ROWS":0,"NUM_DENOMINATOR_ROWS":1125494098,"EXECUTION_TIME":"0.983967 secs","QUERY_TEXT":"\r\n/*********\r\nMEASURE_VALUE_COMPLETENESS\r\nComputing number of null values and the proportion to total records per field\r\n\r\nParameters used in this template:\r\ncdmDatabaseSchema = cdm_ibm_mdcd_v993.dbo\r\ncdmTableName = DRUG_EXPOSURE\r\ncdmFieldName = drug_concept_id\r\n\r\n**********/\r\n\r\n\r\nSELECT num_violated_rows, CASE WHEN denominator.num_rows = 0 THEN 0 ELSE 1.0*num_violated_rows/denominator.num_rows END  AS pct_violated_rows, \r\n  denominator.num_rows as num_denominator_rows\r\nFROM\r\n(\r\n\tSELECT COUNT_BIG(violated_rows.violating_field) AS num_violated_rows\r\n\tFROM\r\n\t(\r\n\t\tSELECT 'DRUG_EXPOSURE.drug_concept_id' AS violating_field, cdmTable.* \r\n\t\tFROM cdm_ibm_mdcd_v993.dbo.DRUG_EXPOSURE cdmTable\r\n\t\t\r\n\t\tWHERE cdmTable.drug_concept_id IS NULL\r\n\t) violated_rows\r\n) violated_row_count,\r\n( \r\n\tSELECT COUNT_BIG(*) AS num_rows\r\n\tFROM cdm_ibm_mdcd_v993.dbo.DRUG_EXPOSURE cdmTable\r\n\t\r\n) denominator\r\n;\r\n","CHECK_NAME":"measureValueCompleteness","CHECK_LEVEL":"FIELD","CHECK_DESCRIPTION":"The number and percent of records with a NULL value in the drug_concept_id of the DRUG_EXPOSURE.","CDM_TABLE_NAME":"DRUG_EXPOSURE","CDM_FIELD_NAME":"drug_concept_id","SQL_FILE":"field_measure_value_completeness.sql","CATEGORY":"Completeness","SUBCATEGORY":"","CONTEXT":"Verification","checkId":714,"FAILED":0,"THRESHOLD_VALUE":0,"_row":"10.59"},{"NUM_VIOLATED_ROWS":0,"PCT_VIOLATED_ROWS":0,"NUM_DENOMINATOR_ROWS":1125494098,"EXECUTION_TIME":"0.567992 secs","QUERY_TEXT":"\r\n/*********\r\nMEASURE_VALUE_COMPLETENESS\r\nComputing number of null values and the proportion to total records per field\r\n\r\nParameters used in this template:\r\ncdmDatabaseSchema = cdm_ibm_mdcd_v993.dbo\r\ncdmTableName = DRUG_EXPOSURE\r\ncdmFieldName = drug_exposure_start_date\r\n\r\n**********/\r\n\r\n\r\nSELECT num_violated_rows, CASE WHEN denominator.num_rows = 0 THEN 0 ELSE 1.0*num_violated_rows/denominator.num_rows END  AS pct_violated_rows, \r\n  denominator.num_rows as num_denominator_rows\r\nFROM\r\n(\r\n\tSELECT COUNT_BIG(violated_rows.violating_field) AS num_violated_rows\r\n\tFROM\r\n\t(\r\n\t\tSELECT 'DRUG_EXPOSURE.drug_exposure_start_date' AS violating_field, cdmTable.* \r\n\t\tFROM cdm_ibm_mdcd_v993.dbo.DRUG_EXPOSURE cdmTable\r\n\t\t\r\n\t\tWHERE cdmTable.drug_exposure_start_date IS NULL\r\n\t) violated_rows\r\n) violated_row_count,\r\n( \r\n\tSELECT COUNT_BIG(*) AS num_rows\r\n\tFROM cdm_ibm_mdcd_v993.dbo.DRUG_EXPOSURE cdmTable\r\n\t\r\n) denominator\r\n;\r\n","CHECK_NAME":"measureValueCompleteness","CHECK_LEVEL":"FIELD","CHECK_DESCRIPTION":"The number and percent of records with a NULL value in the drug_exposure_start_date of the DRUG_EXPOSURE.","CDM_TABLE_NAME":"DRUG_EXPOSURE","CDM_FIELD_NAME":"drug_exposure_start_date","SQL_FILE":"field_measure_value_completeness.sql","CATEGORY":"Completeness","SUBCATEGORY":"","CONTEXT":"Verification","checkId":715,"FAILED":0,"THRESHOLD_VALUE":0,"_row":"10.60"},{"NUM_VIOLATED_ROWS":0,"PCT_VIOLATED_ROWS":0,"NUM_DENOMINATOR_ROWS":1125494098,"EXECUTION_TIME":"4.839877 secs","QUERY_TEXT":"\r\n/*********\r\nMEASURE_VALUE_COMPLETENESS\r\nComputing number of null values and the proportion to total records per field\r\n\r\nParameters used in this template:\r\ncdmDatabaseSchema = cdm_ibm_mdcd_v993.dbo\r\ncdmTableName = DRUG_EXPOSURE\r\ncdmFieldName = drug_exposure_start_datetime\r\n\r\n**********/\r\n\r\n\r\nSELECT num_violated_rows, CASE WHEN denominator.num_rows = 0 THEN 0 ELSE 1.0*num_violated_rows/denominator.num_rows END  AS pct_violated_rows, \r\n  denominator.num_rows as num_denominator_rows\r\nFROM\r\n(\r\n\tSELECT COUNT_BIG(violated_rows.violating_field) AS num_violated_rows\r\n\tFROM\r\n\t(\r\n\t\tSELECT 'DRUG_EXPOSURE.drug_exposure_start_datetime' AS violating_field, cdmTable.* \r\n\t\tFROM cdm_ibm_mdcd_v993.dbo.DRUG_EXPOSURE cdmTable\r\n\t\t\r\n\t\tWHERE cdmTable.drug_exposure_start_datetime IS NULL\r\n\t) violated_rows\r\n) violated_row_count,\r\n( \r\n\tSELECT COUNT_BIG(*) AS num_rows\r\n\tFROM cdm_ibm_mdcd_v993.dbo.DRUG_EXPOSURE cdmTable\r\n\t\r\n) denominator\r\n;\r\n","CHECK_NAME":"measureValueCompleteness","CHECK_LEVEL":"FIELD","CHECK_DESCRIPTION":"The number and percent of records with a NULL value in the drug_exposure_start_datetime of the DRUG_EXPOSURE.","CDM_TABLE_NAME":"DRUG_EXPOSURE","CDM_FIELD_NAME":"drug_exposure_start_datetime","SQL_FILE":"field_measure_value_completeness.sql","CATEGORY":"Completeness","SUBCATEGORY":"","CONTEXT":"Verification","checkId":716,"FAILED":0,"THRESHOLD_VALUE":100,"_row":"10.61"},{"NUM_VIOLATED_ROWS":0,"PCT_VIOLATED_ROWS":0,"NUM_DENOMINATOR_ROWS":1125494098,"EXECUTION_TIME":"1.172969 secs","QUERY_TEXT":"\r\n/*********\r\nMEASURE_VALUE_COMPLETENESS\r\nComputing number of null values and the proportion to total records per field\r\n\r\nParameters used in this template:\r\ncdmDatabaseSchema = cdm_ibm_mdcd_v993.dbo\r\ncdmTableName = DRUG_EXPOSURE\r\ncdmFieldName = drug_exposure_end_date\r\n\r\n**********/\r\n\r\n\r\nSELECT num_violated_rows, CASE WHEN denominator.num_rows = 0 THEN 0 ELSE 1.0*num_violated_rows/denominator.num_rows END  AS pct_violated_rows, \r\n  denominator.num_rows as num_denominator_rows\r\nFROM\r\n(\r\n\tSELECT COUNT_BIG(violated_rows.violating_field) AS num_violated_rows\r\n\tFROM\r\n\t(\r\n\t\tSELECT 'DRUG_EXPOSURE.drug_exposure_end_date' AS violating_field, cdmTable.* \r\n\t\tFROM cdm_ibm_mdcd_v993.dbo.DRUG_EXPOSURE cdmTable\r\n\t\t\r\n\t\tWHERE cdmTable.drug_exposure_end_date IS NULL\r\n\t) violated_rows\r\n) violated_row_count,\r\n( \r\n\tSELECT COUNT_BIG(*) AS num_rows\r\n\tFROM cdm_ibm_mdcd_v993.dbo.DRUG_EXPOSURE cdmTable\r\n\t\r\n) denominator\r\n;\r\n","CHECK_NAME":"measureValueCompleteness","CHECK_LEVEL":"FIELD","CHECK_DESCRIPTION":"The number and percent of records with a NULL value in the drug_exposure_end_date of the DRUG_EXPOSURE.","CDM_TABLE_NAME":"DRUG_EXPOSURE","CDM_FIELD_NAME":"drug_exposure_end_date","SQL_FILE":"field_measure_value_completeness.sql","CATEGORY":"Completeness","SUBCATEGORY":"","CONTEXT":"Verification","checkId":717,"FAILED":0,"THRESHOLD_VALUE":0,"_row":"10.62"},{"NUM_VIOLATED_ROWS":1125494098,"PCT_VIOLATED_ROWS":1,"NUM_DENOMINATOR_ROWS":1125494098,"EXECUTION_TIME":"5.244847 secs","QUERY_TEXT":"\r\n/*********\r\nMEASURE_VALUE_COMPLETENESS\r\nComputing number of null values and the proportion to total records per field\r\n\r\nParameters used in this template:\r\ncdmDatabaseSchema = cdm_ibm_mdcd_v993.dbo\r\ncdmTableName = DRUG_EXPOSURE\r\ncdmFieldName = drug_exposure_end_datetime\r\n\r\n**********/\r\n\r\n\r\nSELECT num_violated_rows, CASE WHEN denominator.num_rows = 0 THEN 0 ELSE 1.0*num_violated_rows/denominator.num_rows END  AS pct_violated_rows, \r\n  denominator.num_rows as num_denominator_rows\r\nFROM\r\n(\r\n\tSELECT COUNT_BIG(violated_rows.violating_field) AS num_violated_rows\r\n\tFROM\r\n\t(\r\n\t\tSELECT 'DRUG_EXPOSURE.drug_exposure_end_datetime' AS violating_field, cdmTable.* \r\n\t\tFROM cdm_ibm_mdcd_v993.dbo.DRUG_EXPOSURE cdmTable\r\n\t\t\r\n\t\tWHERE cdmTable.drug_exposure_end_datetime IS NULL\r\n\t) violated_rows\r\n) violated_row_count,\r\n( \r\n\tSELECT COUNT_BIG(*) AS num_rows\r\n\tFROM cdm_ibm_mdcd_v993.dbo.DRUG_EXPOSURE cdmTable\r\n\t\r\n) denominator\r\n;\r\n","CHECK_NAME":"measureValueCompleteness","CHECK_LEVEL":"FIELD","CHECK_DESCRIPTION":"The number and percent of records with a NULL value in the drug_exposure_end_datetime of the DRUG_EXPOSURE.","CDM_TABLE_NAME":"DRUG_EXPOSURE","CDM_FIELD_NAME":"drug_exposure_end_datetime","SQL_FILE":"field_measure_value_completeness.sql","CATEGORY":"Completeness","SUBCATEGORY":"","CONTEXT":"Verification","checkId":718,"FAILED":0,"THRESHOLD_VALUE":100,"_row":"10.63"},{"NUM_VIOLATED_ROWS":1125494098,"PCT_VIOLATED_ROWS":1,"NUM_DENOMINATOR_ROWS":1125494098,"EXECUTION_TIME":"3.516914 secs","QUERY_TEXT":"\r\n/*********\r\nMEASURE_VALUE_COMPLETENESS\r\nComputing number of null values and the proportion to total records per field\r\n\r\nParameters used in this template:\r\ncdmDatabaseSchema = cdm_ibm_mdcd_v993.dbo\r\ncdmTableName = DRUG_EXPOSURE\r\ncdmFieldName = verbatim_end_date\r\n\r\n**********/\r\n\r\n\r\nSELECT num_violated_rows, CASE WHEN denominator.num_rows = 0 THEN 0 ELSE 1.0*num_violated_rows/denominator.num_rows END  AS pct_violated_rows, \r\n  denominator.num_rows as num_denominator_rows\r\nFROM\r\n(\r\n\tSELECT COUNT_BIG(violated_rows.violating_field) AS num_violated_rows\r\n\tFROM\r\n\t(\r\n\t\tSELECT 'DRUG_EXPOSURE.verbatim_end_date' AS violating_field, cdmTable.* \r\n\t\tFROM cdm_ibm_mdcd_v993.dbo.DRUG_EXPOSURE cdmTable\r\n\t\t\r\n\t\tWHERE cdmTable.verbatim_end_date IS NULL\r\n\t) violated_rows\r\n) violated_row_count,\r\n( \r\n\tSELECT COUNT_BIG(*) AS num_rows\r\n\tFROM cdm_ibm_mdcd_v993.dbo.DRUG_EXPOSURE cdmTable\r\n\t\r\n) denominator\r\n;\r\n","CHECK_NAME":"measureValueCompleteness","CHECK_LEVEL":"FIELD","CHECK_DESCRIPTION":"The number and percent of records with a NULL value in the verbatim_end_date of the DRUG_EXPOSURE.","CDM_TABLE_NAME":"DRUG_EXPOSURE","CDM_FIELD_NAME":"verbatim_end_date","SQL_FILE":"field_measure_value_completeness.sql","CATEGORY":"Completeness","SUBCATEGORY":"","CONTEXT":"Verification","checkId":719,"FAILED":0,"THRESHOLD_VALUE":100,"_row":"10.64"},{"NUM_VIOLATED_ROWS":0,"PCT_VIOLATED_ROWS":0,"NUM_DENOMINATOR_ROWS":1125494098,"EXECUTION_TIME":"0.418984 secs","QUERY_TEXT":"\r\n/*********\r\nMEASURE_VALUE_COMPLETENESS\r\nComputing number of null values and the proportion to total records per field\r\n\r\nParameters used in this template:\r\ncdmDatabaseSchema = cdm_ibm_mdcd_v993.dbo\r\ncdmTableName = DRUG_EXPOSURE\r\ncdmFieldName = drug_type_concept_id\r\n\r\n**********/\r\n\r\n\r\nSELECT num_violated_rows, CASE WHEN denominator.num_rows = 0 THEN 0 ELSE 1.0*num_violated_rows/denominator.num_rows END  AS pct_violated_rows, \r\n  denominator.num_rows as num_denominator_rows\r\nFROM\r\n(\r\n\tSELECT COUNT_BIG(violated_rows.violating_field) AS num_violated_rows\r\n\tFROM\r\n\t(\r\n\t\tSELECT 'DRUG_EXPOSURE.drug_type_concept_id' AS violating_field, cdmTable.* \r\n\t\tFROM cdm_ibm_mdcd_v993.dbo.DRUG_EXPOSURE cdmTable\r\n\t\t\r\n\t\tWHERE cdmTable.drug_type_concept_id IS NULL\r\n\t) violated_rows\r\n) violated_row_count,\r\n( \r\n\tSELECT COUNT_BIG(*) AS num_rows\r\n\tFROM cdm_ibm_mdcd_v993.dbo.DRUG_EXPOSURE cdmTable\r\n\t\r\n) denominator\r\n;\r\n","CHECK_NAME":"measureValueCompleteness","CHECK_LEVEL":"FIELD","CHECK_DESCRIPTION":"The number and percent of records with a NULL value in the drug_type_concept_id of the DRUG_EXPOSURE.","CDM_TABLE_NAME":"DRUG_EXPOSURE","CDM_FIELD_NAME":"drug_type_concept_id","SQL_FILE":"field_measure_value_completeness.sql","CATEGORY":"Completeness","SUBCATEGORY":"","CONTEXT":"Verification","checkId":720,"FAILED":0,"THRESHOLD_VALUE":0,"_row":"10.65"},{"NUM_VIOLATED_ROWS":1125494098,"PCT_VIOLATED_ROWS":1,"NUM_DENOMINATOR_ROWS":1125494098,"EXECUTION_TIME":"4.076889 secs","QUERY_TEXT":"\r\n/*********\r\nMEASURE_VALUE_COMPLETENESS\r\nComputing number of null values and the proportion to total records per field\r\n\r\nParameters used in this template:\r\ncdmDatabaseSchema = cdm_ibm_mdcd_v993.dbo\r\ncdmTableName = DRUG_EXPOSURE\r\ncdmFieldName = stop_reason\r\n\r\n**********/\r\n\r\n\r\nSELECT num_violated_rows, CASE WHEN denominator.num_rows = 0 THEN 0 ELSE 1.0*num_violated_rows/denominator.num_rows END  AS pct_violated_rows, \r\n  denominator.num_rows as num_denominator_rows\r\nFROM\r\n(\r\n\tSELECT COUNT_BIG(violated_rows.violating_field) AS num_violated_rows\r\n\tFROM\r\n\t(\r\n\t\tSELECT 'DRUG_EXPOSURE.stop_reason' AS violating_field, cdmTable.* \r\n\t\tFROM cdm_ibm_mdcd_v993.dbo.DRUG_EXPOSURE cdmTable\r\n\t\t\r\n\t\tWHERE cdmTable.stop_reason IS NULL\r\n\t) violated_rows\r\n) violated_row_count,\r\n( \r\n\tSELECT COUNT_BIG(*) AS num_rows\r\n\tFROM cdm_ibm_mdcd_v993.dbo.DRUG_EXPOSURE cdmTable\r\n\t\r\n) denominator\r\n;\r\n","CHECK_NAME":"measureValueCompleteness","CHECK_LEVEL":"FIELD","CHECK_DESCRIPTION":"The number and percent of records with a NULL value in the stop_reason of the DRUG_EXPOSURE.","CDM_TABLE_NAME":"DRUG_EXPOSURE","CDM_FIELD_NAME":"stop_reason","SQL_FILE":"field_measure_value_completeness.sql","CATEGORY":"Completeness","SUBCATEGORY":"","CONTEXT":"Verification","checkId":721,"FAILED":0,"THRESHOLD_VALUE":100,"_row":"10.66"},{"NUM_VIOLATED_ROWS":178390344,"PCT_VIOLATED_ROWS":0.1585,"NUM_DENOMINATOR_ROWS":1125494098,"EXECUTION_TIME":"1.040973 secs","QUERY_TEXT":"\r\n/*********\r\nMEASURE_VALUE_COMPLETENESS\r\nComputing number of null values and the proportion to total records per field\r\n\r\nParameters used in this template:\r\ncdmDatabaseSchema = cdm_ibm_mdcd_v993.dbo\r\ncdmTableName = DRUG_EXPOSURE\r\ncdmFieldName = refills\r\n\r\n**********/\r\n\r\n\r\nSELECT num_violated_rows, CASE WHEN denominator.num_rows = 0 THEN 0 ELSE 1.0*num_violated_rows/denominator.num_rows END  AS pct_violated_rows, \r\n  denominator.num_rows as num_denominator_rows\r\nFROM\r\n(\r\n\tSELECT COUNT_BIG(violated_rows.violating_field) AS num_violated_rows\r\n\tFROM\r\n\t(\r\n\t\tSELECT 'DRUG_EXPOSURE.refills' AS violating_field, cdmTable.* \r\n\t\tFROM cdm_ibm_mdcd_v993.dbo.DRUG_EXPOSURE cdmTable\r\n\t\t\r\n\t\tWHERE cdmTable.refills IS NULL\r\n\t) violated_rows\r\n) violated_row_count,\r\n( \r\n\tSELECT COUNT_BIG(*) AS num_rows\r\n\tFROM cdm_ibm_mdcd_v993.dbo.DRUG_EXPOSURE cdmTable\r\n\t\r\n) denominator\r\n;\r\n","CHECK_NAME":"measureValueCompleteness","CHECK_LEVEL":"FIELD","CHECK_DESCRIPTION":"The number and percent of records with a NULL value in the refills of the DRUG_EXPOSURE.","CDM_TABLE_NAME":"DRUG_EXPOSURE","CDM_FIELD_NAME":"refills","SQL_FILE":"field_measure_value_completeness.sql","CATEGORY":"Completeness","SUBCATEGORY":"","CONTEXT":"Verification","checkId":722,"FAILED":0,"THRESHOLD_VALUE":100,"_row":"10.67"},{"NUM_VIOLATED_ROWS":158576683,"PCT_VIOLATED_ROWS":0.1409,"NUM_DENOMINATOR_ROWS":1125494098,"EXECUTION_TIME":"1.215966 secs","QUERY_TEXT":"\r\n/*********\r\nMEASURE_VALUE_COMPLETENESS\r\nComputing number of null values and the proportion to total records per field\r\n\r\nParameters used in this template:\r\ncdmDatabaseSchema = cdm_ibm_mdcd_v993.dbo\r\ncdmTableName = DRUG_EXPOSURE\r\ncdmFieldName = quantity\r\n\r\n**********/\r\n\r\n\r\nSELECT num_violated_rows, CASE WHEN denominator.num_rows = 0 THEN 0 ELSE 1.0*num_violated_rows/denominator.num_rows END  AS pct_violated_rows, \r\n  denominator.num_rows as num_denominator_rows\r\nFROM\r\n(\r\n\tSELECT COUNT_BIG(violated_rows.violating_field) AS num_violated_rows\r\n\tFROM\r\n\t(\r\n\t\tSELECT 'DRUG_EXPOSURE.quantity' AS violating_field, cdmTable.* \r\n\t\tFROM cdm_ibm_mdcd_v993.dbo.DRUG_EXPOSURE cdmTable\r\n\t\t\r\n\t\tWHERE cdmTable.quantity IS NULL\r\n\t) violated_rows\r\n) violated_row_count,\r\n( \r\n\tSELECT COUNT_BIG(*) AS num_rows\r\n\tFROM cdm_ibm_mdcd_v993.dbo.DRUG_EXPOSURE cdmTable\r\n\t\r\n) denominator\r\n;\r\n","CHECK_NAME":"measureValueCompleteness","CHECK_LEVEL":"FIELD","CHECK_DESCRIPTION":"The number and percent of records with a NULL value in the quantity of the DRUG_EXPOSURE.","CDM_TABLE_NAME":"DRUG_EXPOSURE","CDM_FIELD_NAME":"quantity","SQL_FILE":"field_measure_value_completeness.sql","CATEGORY":"Completeness","SUBCATEGORY":"","CONTEXT":"Verification","checkId":723,"FAILED":0,"THRESHOLD_VALUE":100,"_row":"10.68"},{"NUM_VIOLATED_ROWS":158576683,"PCT_VIOLATED_ROWS":0.1409,"NUM_DENOMINATOR_ROWS":1125494098,"EXECUTION_TIME":"1.017973 secs","QUERY_TEXT":"\r\n/*********\r\nMEASURE_VALUE_COMPLETENESS\r\nComputing number of null values and the proportion to total records per field\r\n\r\nParameters used in this template:\r\ncdmDatabaseSchema = cdm_ibm_mdcd_v993.dbo\r\ncdmTableName = DRUG_EXPOSURE\r\ncdmFieldName = days_supply\r\n\r\n**********/\r\n\r\n\r\nSELECT num_violated_rows, CASE WHEN denominator.num_rows = 0 THEN 0 ELSE 1.0*num_violated_rows/denominator.num_rows END  AS pct_violated_rows, \r\n  denominator.num_rows as num_denominator_rows\r\nFROM\r\n(\r\n\tSELECT COUNT_BIG(violated_rows.violating_field) AS num_violated_rows\r\n\tFROM\r\n\t(\r\n\t\tSELECT 'DRUG_EXPOSURE.days_supply' AS violating_field, cdmTable.* \r\n\t\tFROM cdm_ibm_mdcd_v993.dbo.DRUG_EXPOSURE cdmTable\r\n\t\t\r\n\t\tWHERE cdmTable.days_supply IS NULL\r\n\t) violated_rows\r\n) violated_row_count,\r\n( \r\n\tSELECT COUNT_BIG(*) AS num_rows\r\n\tFROM cdm_ibm_mdcd_v993.dbo.DRUG_EXPOSURE cdmTable\r\n\t\r\n) denominator\r\n;\r\n","CHECK_NAME":"measureValueCompleteness","CHECK_LEVEL":"FIELD","CHECK_DESCRIPTION":"The number and percent of records with a NULL value in the days_supply of the DRUG_EXPOSURE.","CDM_TABLE_NAME":"DRUG_EXPOSURE","CDM_FIELD_NAME":"days_supply","SQL_FILE":"field_measure_value_completeness.sql","CATEGORY":"Completeness","SUBCATEGORY":"","CONTEXT":"Verification","checkId":724,"FAILED":0,"THRESHOLD_VALUE":100,"_row":"10.69"},{"NUM_VIOLATED_ROWS":1125494098,"PCT_VIOLATED_ROWS":1,"NUM_DENOMINATOR_ROWS":1125494098,"EXECUTION_TIME":"3.603901 secs","QUERY_TEXT":"\r\n/*********\r\nMEASURE_VALUE_COMPLETENESS\r\nComputing number of null values and the proportion to total records per field\r\n\r\nParameters used in this template:\r\ncdmDatabaseSchema = cdm_ibm_mdcd_v993.dbo\r\ncdmTableName = DRUG_EXPOSURE\r\ncdmFieldName = sig\r\n\r\n**********/\r\n\r\n\r\nSELECT num_violated_rows, CASE WHEN denominator.num_rows = 0 THEN 0 ELSE 1.0*num_violated_rows/denominator.num_rows END  AS pct_violated_rows, \r\n  denominator.num_rows as num_denominator_rows\r\nFROM\r\n(\r\n\tSELECT COUNT_BIG(violated_rows.violating_field) AS num_violated_rows\r\n\tFROM\r\n\t(\r\n\t\tSELECT 'DRUG_EXPOSURE.sig' AS violating_field, cdmTable.* \r\n\t\tFROM cdm_ibm_mdcd_v993.dbo.DRUG_EXPOSURE cdmTable\r\n\t\t\r\n\t\tWHERE cdmTable.sig IS NULL\r\n\t) violated_rows\r\n) violated_row_count,\r\n( \r\n\tSELECT COUNT_BIG(*) AS num_rows\r\n\tFROM cdm_ibm_mdcd_v993.dbo.DRUG_EXPOSURE cdmTable\r\n\t\r\n) denominator\r\n;\r\n","CHECK_NAME":"measureValueCompleteness","CHECK_LEVEL":"FIELD","CHECK_DESCRIPTION":"The number and percent of records with a NULL value in the sig of the DRUG_EXPOSURE.","CDM_TABLE_NAME":"DRUG_EXPOSURE","CDM_FIELD_NAME":"sig","SQL_FILE":"field_measure_value_completeness.sql","CATEGORY":"Completeness","SUBCATEGORY":"","CONTEXT":"Verification","checkId":725,"FAILED":0,"THRESHOLD_VALUE":100,"_row":"10.70"},{"NUM_VIOLATED_ROWS":0,"PCT_VIOLATED_ROWS":0,"NUM_DENOMINATOR_ROWS":1125494098,"EXECUTION_TIME":"1.438967 secs","QUERY_TEXT":"\r\n/*********\r\nMEASURE_VALUE_COMPLETENESS\r\nComputing number of null values and the proportion to total records per field\r\n\r\nParameters used in this template:\r\ncdmDatabaseSchema = cdm_ibm_mdcd_v993.dbo\r\ncdmTableName = DRUG_EXPOSURE\r\ncdmFieldName = route_concept_id\r\n\r\n**********/\r\n\r\n\r\nSELECT num_violated_rows, CASE WHEN denominator.num_rows = 0 THEN 0 ELSE 1.0*num_violated_rows/denominator.num_rows END  AS pct_violated_rows, \r\n  denominator.num_rows as num_denominator_rows\r\nFROM\r\n(\r\n\tSELECT COUNT_BIG(violated_rows.violating_field) AS num_violated_rows\r\n\tFROM\r\n\t(\r\n\t\tSELECT 'DRUG_EXPOSURE.route_concept_id' AS violating_field, cdmTable.* \r\n\t\tFROM cdm_ibm_mdcd_v993.dbo.DRUG_EXPOSURE cdmTable\r\n\t\t\r\n\t\tWHERE cdmTable.route_concept_id IS NULL\r\n\t) violated_rows\r\n) violated_row_count,\r\n( \r\n\tSELECT COUNT_BIG(*) AS num_rows\r\n\tFROM cdm_ibm_mdcd_v993.dbo.DRUG_EXPOSURE cdmTable\r\n\t\r\n) denominator\r\n;\r\n","CHECK_NAME":"measureValueCompleteness","CHECK_LEVEL":"FIELD","CHECK_DESCRIPTION":"The number and percent of records with a NULL value in the route_concept_id of the DRUG_EXPOSURE.","CDM_TABLE_NAME":"DRUG_EXPOSURE","CDM_FIELD_NAME":"route_concept_id","SQL_FILE":"field_measure_value_completeness.sql","CATEGORY":"Completeness","SUBCATEGORY":"","CONTEXT":"Verification","checkId":726,"FAILED":0,"THRESHOLD_VALUE":100,"_row":"10.71"},{"NUM_VIOLATED_ROWS":1125494098,"PCT_VIOLATED_ROWS":1,"NUM_DENOMINATOR_ROWS":1125494098,"EXECUTION_TIME":"4.037884 secs","QUERY_TEXT":"\r\n/*********\r\nMEASURE_VALUE_COMPLETENESS\r\nComputing number of null values and the proportion to total records per field\r\n\r\nParameters used in this template:\r\ncdmDatabaseSchema = cdm_ibm_mdcd_v993.dbo\r\ncdmTableName = DRUG_EXPOSURE\r\ncdmFieldName = lot_number\r\n\r\n**********/\r\n\r\n\r\nSELECT num_violated_rows, CASE WHEN denominator.num_rows = 0 THEN 0 ELSE 1.0*num_violated_rows/denominator.num_rows END  AS pct_violated_rows, \r\n  denominator.num_rows as num_denominator_rows\r\nFROM\r\n(\r\n\tSELECT COUNT_BIG(violated_rows.violating_field) AS num_violated_rows\r\n\tFROM\r\n\t(\r\n\t\tSELECT 'DRUG_EXPOSURE.lot_number' AS violating_field, cdmTable.* \r\n\t\tFROM cdm_ibm_mdcd_v993.dbo.DRUG_EXPOSURE cdmTable\r\n\t\t\r\n\t\tWHERE cdmTable.lot_number IS NULL\r\n\t) violated_rows\r\n) violated_row_count,\r\n( \r\n\tSELECT COUNT_BIG(*) AS num_rows\r\n\tFROM cdm_ibm_mdcd_v993.dbo.DRUG_EXPOSURE cdmTable\r\n\t\r\n) denominator\r\n;\r\n","CHECK_NAME":"measureValueCompleteness","CHECK_LEVEL":"FIELD","CHECK_DESCRIPTION":"The number and percent of records with a NULL value in the lot_number of the DRUG_EXPOSURE.","CDM_TABLE_NAME":"DRUG_EXPOSURE","CDM_FIELD_NAME":"lot_number","SQL_FILE":"field_measure_value_completeness.sql","CATEGORY":"Completeness","SUBCATEGORY":"","CONTEXT":"Verification","checkId":727,"FAILED":0,"THRESHOLD_VALUE":100,"_row":"10.72"},{"NUM_VIOLATED_ROWS":966917415,"PCT_VIOLATED_ROWS":0.8591,"NUM_DENOMINATOR_ROWS":1125494098,"EXECUTION_TIME":"1.256963 secs","QUERY_TEXT":"\r\n/*********\r\nMEASURE_VALUE_COMPLETENESS\r\nComputing number of null values and the proportion to total records per field\r\n\r\nParameters used in this template:\r\ncdmDatabaseSchema = cdm_ibm_mdcd_v993.dbo\r\ncdmTableName = DRUG_EXPOSURE\r\ncdmFieldName = provider_id\r\n\r\n**********/\r\n\r\n\r\nSELECT num_violated_rows, CASE WHEN denominator.num_rows = 0 THEN 0 ELSE 1.0*num_violated_rows/denominator.num_rows END  AS pct_violated_rows, \r\n  denominator.num_rows as num_denominator_rows\r\nFROM\r\n(\r\n\tSELECT COUNT_BIG(violated_rows.violating_field) AS num_violated_rows\r\n\tFROM\r\n\t(\r\n\t\tSELECT 'DRUG_EXPOSURE.provider_id' AS violating_field, cdmTable.* \r\n\t\tFROM cdm_ibm_mdcd_v993.dbo.DRUG_EXPOSURE cdmTable\r\n\t\t\r\n\t\tWHERE cdmTable.provider_id IS NULL\r\n\t) violated_rows\r\n) violated_row_count,\r\n( \r\n\tSELECT COUNT_BIG(*) AS num_rows\r\n\tFROM cdm_ibm_mdcd_v993.dbo.DRUG_EXPOSURE cdmTable\r\n\t\r\n) denominator\r\n;\r\n","CHECK_NAME":"measureValueCompleteness","CHECK_LEVEL":"FIELD","CHECK_DESCRIPTION":"The number and percent of records with a NULL value in the provider_id of the DRUG_EXPOSURE.","CDM_TABLE_NAME":"DRUG_EXPOSURE","CDM_FIELD_NAME":"provider_id","SQL_FILE":"field_measure_value_completeness.sql","CATEGORY":"Completeness","SUBCATEGORY":"","CONTEXT":"Verification","checkId":728,"FAILED":0,"THRESHOLD_VALUE":100,"_row":"10.73"},{"NUM_VIOLATED_ROWS":966917415,"PCT_VIOLATED_ROWS":0.8591,"NUM_DENOMINATOR_ROWS":1125494098,"EXECUTION_TIME":"1.019968 secs","QUERY_TEXT":"\r\n/*********\r\nMEASURE_VALUE_COMPLETENESS\r\nComputing number of null values and the proportion to total records per field\r\n\r\nParameters used in this template:\r\ncdmDatabaseSchema = cdm_ibm_mdcd_v993.dbo\r\ncdmTableName = DRUG_EXPOSURE\r\ncdmFieldName = visit_occurrence_id\r\n\r\n**********/\r\n\r\n\r\nSELECT num_violated_rows, CASE WHEN denominator.num_rows = 0 THEN 0 ELSE 1.0*num_violated_rows/denominator.num_rows END  AS pct_violated_rows, \r\n  denominator.num_rows as num_denominator_rows\r\nFROM\r\n(\r\n\tSELECT COUNT_BIG(violated_rows.violating_field) AS num_violated_rows\r\n\tFROM\r\n\t(\r\n\t\tSELECT 'DRUG_EXPOSURE.visit_occurrence_id' AS violating_field, cdmTable.* \r\n\t\tFROM cdm_ibm_mdcd_v993.dbo.DRUG_EXPOSURE cdmTable\r\n\t\t\r\n\t\tWHERE cdmTable.visit_occurrence_id IS NULL\r\n\t) violated_rows\r\n) violated_row_count,\r\n( \r\n\tSELECT COUNT_BIG(*) AS num_rows\r\n\tFROM cdm_ibm_mdcd_v993.dbo.DRUG_EXPOSURE cdmTable\r\n\t\r\n) denominator\r\n;\r\n","CHECK_NAME":"measureValueCompleteness","CHECK_LEVEL":"FIELD","CHECK_DESCRIPTION":"The number and percent of records with a NULL value in the visit_occurrence_id of the DRUG_EXPOSURE.","CDM_TABLE_NAME":"DRUG_EXPOSURE","CDM_FIELD_NAME":"visit_occurrence_id","SQL_FILE":"field_measure_value_completeness.sql","CATEGORY":"Completeness","SUBCATEGORY":"","CONTEXT":"Verification","checkId":729,"FAILED":0,"THRESHOLD_VALUE":100,"_row":"10.74"},{"NUM_VIOLATED_ROWS":1109600905,"PCT_VIOLATED_ROWS":0.9859,"NUM_DENOMINATOR_ROWS":1125494098,"EXECUTION_TIME":"0.936968 secs","QUERY_TEXT":"\r\n/*********\r\nMEASURE_VALUE_COMPLETENESS\r\nComputing number of null values and the proportion to total records per field\r\n\r\nParameters used in this template:\r\ncdmDatabaseSchema = cdm_ibm_mdcd_v993.dbo\r\ncdmTableName = DRUG_EXPOSURE\r\ncdmFieldName = visit_detail_id\r\n\r\n**********/\r\n\r\n\r\nSELECT num_violated_rows, CASE WHEN denominator.num_rows = 0 THEN 0 ELSE 1.0*num_violated_rows/denominator.num_rows END  AS pct_violated_rows, \r\n  denominator.num_rows as num_denominator_rows\r\nFROM\r\n(\r\n\tSELECT COUNT_BIG(violated_rows.violating_field) AS num_violated_rows\r\n\tFROM\r\n\t(\r\n\t\tSELECT 'DRUG_EXPOSURE.visit_detail_id' AS violating_field, cdmTable.* \r\n\t\tFROM cdm_ibm_mdcd_v993.dbo.DRUG_EXPOSURE cdmTable\r\n\t\t\r\n\t\tWHERE cdmTable.visit_detail_id IS NULL\r\n\t) violated_rows\r\n) violated_row_count,\r\n( \r\n\tSELECT COUNT_BIG(*) AS num_rows\r\n\tFROM cdm_ibm_mdcd_v993.dbo.DRUG_EXPOSURE cdmTable\r\n\t\r\n) denominator\r\n;\r\n","CHECK_NAME":"measureValueCompleteness","CHECK_LEVEL":"FIELD","CHECK_DESCRIPTION":"The number and percent of records with a NULL value in the visit_detail_id of the DRUG_EXPOSURE.","CDM_TABLE_NAME":"DRUG_EXPOSURE","CDM_FIELD_NAME":"visit_detail_id","SQL_FILE":"field_measure_value_completeness.sql","CATEGORY":"Completeness","SUBCATEGORY":"","CONTEXT":"Verification","checkId":730,"FAILED":0,"THRESHOLD_VALUE":100,"_row":"10.75"},{"NUM_VIOLATED_ROWS":0,"PCT_VIOLATED_ROWS":0,"NUM_DENOMINATOR_ROWS":1125494098,"EXECUTION_TIME":"1.738948 secs","QUERY_TEXT":"\r\n/*********\r\nMEASURE_VALUE_COMPLETENESS\r\nComputing number of null values and the proportion to total records per field\r\n\r\nParameters used in this template:\r\ncdmDatabaseSchema = cdm_ibm_mdcd_v993.dbo\r\ncdmTableName = DRUG_EXPOSURE\r\ncdmFieldName = drug_source_value\r\n\r\n**********/\r\n\r\n\r\nSELECT num_violated_rows, CASE WHEN denominator.num_rows = 0 THEN 0 ELSE 1.0*num_violated_rows/denominator.num_rows END  AS pct_violated_rows, \r\n  denominator.num_rows as num_denominator_rows\r\nFROM\r\n(\r\n\tSELECT COUNT_BIG(violated_rows.violating_field) AS num_violated_rows\r\n\tFROM\r\n\t(\r\n\t\tSELECT 'DRUG_EXPOSURE.drug_source_value' AS violating_field, cdmTable.* \r\n\t\tFROM cdm_ibm_mdcd_v993.dbo.DRUG_EXPOSURE cdmTable\r\n\t\t\r\n\t\tWHERE cdmTable.drug_source_value IS NULL\r\n\t) violated_rows\r\n) violated_row_count,\r\n( \r\n\tSELECT COUNT_BIG(*) AS num_rows\r\n\tFROM cdm_ibm_mdcd_v993.dbo.DRUG_EXPOSURE cdmTable\r\n\t\r\n) denominator\r\n;\r\n","CHECK_NAME":"measureValueCompleteness","CHECK_LEVEL":"FIELD","CHECK_DESCRIPTION":"The number and percent of records with a NULL value in the drug_source_value of the DRUG_EXPOSURE.","CDM_TABLE_NAME":"DRUG_EXPOSURE","CDM_FIELD_NAME":"drug_source_value","SQL_FILE":"field_measure_value_completeness.sql","CATEGORY":"Completeness","SUBCATEGORY":"","CONTEXT":"Verification","checkId":731,"FAILED":0,"THRESHOLD_VALUE":100,"_row":"10.76"},{"NUM_VIOLATED_ROWS":0,"PCT_VIOLATED_ROWS":0,"NUM_DENOMINATOR_ROWS":1125494098,"EXECUTION_TIME":"3.428902 secs","QUERY_TEXT":"\r\n/*********\r\nMEASURE_VALUE_COMPLETENESS\r\nComputing number of null values and the proportion to total records per field\r\n\r\nParameters used in this template:\r\ncdmDatabaseSchema = cdm_ibm_mdcd_v993.dbo\r\ncdmTableName = DRUG_EXPOSURE\r\ncdmFieldName = drug_source_concept_id\r\n\r\n**********/\r\n\r\n\r\nSELECT num_violated_rows, CASE WHEN denominator.num_rows = 0 THEN 0 ELSE 1.0*num_violated_rows/denominator.num_rows END  AS pct_violated_rows, \r\n  denominator.num_rows as num_denominator_rows\r\nFROM\r\n(\r\n\tSELECT COUNT_BIG(violated_rows.violating_field) AS num_violated_rows\r\n\tFROM\r\n\t(\r\n\t\tSELECT 'DRUG_EXPOSURE.drug_source_concept_id' AS violating_field, cdmTable.* \r\n\t\tFROM cdm_ibm_mdcd_v993.dbo.DRUG_EXPOSURE cdmTable\r\n\t\t\r\n\t\tWHERE cdmTable.drug_source_concept_id IS NULL\r\n\t) violated_rows\r\n) violated_row_count,\r\n( \r\n\tSELECT COUNT_BIG(*) AS num_rows\r\n\tFROM cdm_ibm_mdcd_v993.dbo.DRUG_EXPOSURE cdmTable\r\n\t\r\n) denominator\r\n;\r\n","CHECK_NAME":"measureValueCompleteness","CHECK_LEVEL":"FIELD","CHECK_DESCRIPTION":"The number and percent of records with a NULL value in the drug_source_concept_id of the DRUG_EXPOSURE.","CDM_TABLE_NAME":"DRUG_EXPOSURE","CDM_FIELD_NAME":"drug_source_concept_id","SQL_FILE":"field_measure_value_completeness.sql","CATEGORY":"Completeness","SUBCATEGORY":"","CONTEXT":"Verification","checkId":732,"FAILED":0,"THRESHOLD_VALUE":100,"_row":"10.77"},{"NUM_VIOLATED_ROWS":1125494098,"PCT_VIOLATED_ROWS":1,"NUM_DENOMINATOR_ROWS":1125494098,"EXECUTION_TIME":"5.586861 secs","QUERY_TEXT":"\r\n/*********\r\nMEASURE_VALUE_COMPLETENESS\r\nComputing number of null values and the proportion to total records per field\r\n\r\nParameters used in this template:\r\ncdmDatabaseSchema = cdm_ibm_mdcd_v993.dbo\r\ncdmTableName = DRUG_EXPOSURE\r\ncdmFieldName = route_source_value\r\n\r\n**********/\r\n\r\n\r\nSELECT num_violated_rows, CASE WHEN denominator.num_rows = 0 THEN 0 ELSE 1.0*num_violated_rows/denominator.num_rows END  AS pct_violated_rows, \r\n  denominator.num_rows as num_denominator_rows\r\nFROM\r\n(\r\n\tSELECT COUNT_BIG(violated_rows.violating_field) AS num_violated_rows\r\n\tFROM\r\n\t(\r\n\t\tSELECT 'DRUG_EXPOSURE.route_source_value' AS violating_field, cdmTable.* \r\n\t\tFROM cdm_ibm_mdcd_v993.dbo.DRUG_EXPOSURE cdmTable\r\n\t\t\r\n\t\tWHERE cdmTable.route_source_value IS NULL\r\n\t) violated_rows\r\n) violated_row_count,\r\n( \r\n\tSELECT COUNT_BIG(*) AS num_rows\r\n\tFROM cdm_ibm_mdcd_v993.dbo.DRUG_EXPOSURE cdmTable\r\n\t\r\n) denominator\r\n;\r\n","CHECK_NAME":"measureValueCompleteness","CHECK_LEVEL":"FIELD","CHECK_DESCRIPTION":"The number and percent of records with a NULL value in the route_source_value of the DRUG_EXPOSURE.","CDM_TABLE_NAME":"DRUG_EXPOSURE","CDM_FIELD_NAME":"route_source_value","SQL_FILE":"field_measure_value_completeness.sql","CATEGORY":"Completeness","SUBCATEGORY":"","CONTEXT":"Verification","checkId":733,"FAILED":0,"THRESHOLD_VALUE":100,"_row":"10.78"},{"NUM_VIOLATED_ROWS":1125494098,"PCT_VIOLATED_ROWS":1,"NUM_DENOMINATOR_ROWS":1125494098,"EXECUTION_TIME":"3.504902 secs","QUERY_TEXT":"\r\n/*********\r\nMEASURE_VALUE_COMPLETENESS\r\nComputing number of null values and the proportion to total records per field\r\n\r\nParameters used in this template:\r\ncdmDatabaseSchema = cdm_ibm_mdcd_v993.dbo\r\ncdmTableName = DRUG_EXPOSURE\r\ncdmFieldName = dose_unit_source_value\r\n\r\n**********/\r\n\r\n\r\nSELECT num_violated_rows, CASE WHEN denominator.num_rows = 0 THEN 0 ELSE 1.0*num_violated_rows/denominator.num_rows END  AS pct_violated_rows, \r\n  denominator.num_rows as num_denominator_rows\r\nFROM\r\n(\r\n\tSELECT COUNT_BIG(violated_rows.violating_field) AS num_violated_rows\r\n\tFROM\r\n\t(\r\n\t\tSELECT 'DRUG_EXPOSURE.dose_unit_source_value' AS violating_field, cdmTable.* \r\n\t\tFROM cdm_ibm_mdcd_v993.dbo.DRUG_EXPOSURE cdmTable\r\n\t\t\r\n\t\tWHERE cdmTable.dose_unit_source_value IS NULL\r\n\t) violated_rows\r\n) violated_row_count,\r\n( \r\n\tSELECT COUNT_BIG(*) AS num_rows\r\n\tFROM cdm_ibm_mdcd_v993.dbo.DRUG_EXPOSURE cdmTable\r\n\t\r\n) denominator\r\n;\r\n","CHECK_NAME":"measureValueCompleteness","CHECK_LEVEL":"FIELD","CHECK_DESCRIPTION":"The number and percent of records with a NULL value in the dose_unit_source_value of the DRUG_EXPOSURE.","CDM_TABLE_NAME":"DRUG_EXPOSURE","CDM_FIELD_NAME":"dose_unit_source_value","SQL_FILE":"field_measure_value_completeness.sql","CATEGORY":"Completeness","SUBCATEGORY":"","CONTEXT":"Verification","checkId":734,"FAILED":0,"THRESHOLD_VALUE":100,"_row":"10.79"},{"NUM_VIOLATED_ROWS":0,"PCT_VIOLATED_ROWS":0,"NUM_DENOMINATOR_ROWS":1962984994,"EXECUTION_TIME":"0.381992 secs","QUERY_TEXT":"\r\n/*********\r\nMEASURE_VALUE_COMPLETENESS\r\nComputing number of null values and the proportion to total records per field\r\n\r\nParameters used in this template:\r\ncdmDatabaseSchema = cdm_ibm_mdcd_v993.dbo\r\ncdmTableName = PROCEDURE_OCCURRENCE\r\ncdmFieldName = procedure_occurrence_id\r\n\r\n**********/\r\n\r\n\r\nSELECT num_violated_rows, CASE WHEN denominator.num_rows = 0 THEN 0 ELSE 1.0*num_violated_rows/denominator.num_rows END  AS pct_violated_rows, \r\n  denominator.num_rows as num_denominator_rows\r\nFROM\r\n(\r\n\tSELECT COUNT_BIG(violated_rows.violating_field) AS num_violated_rows\r\n\tFROM\r\n\t(\r\n\t\tSELECT 'PROCEDURE_OCCURRENCE.procedure_occurrence_id' AS violating_field, cdmTable.* \r\n\t\tFROM cdm_ibm_mdcd_v993.dbo.PROCEDURE_OCCURRENCE cdmTable\r\n\t\t\r\n\t\tWHERE cdmTable.procedure_occurrence_id IS NULL\r\n\t) violated_rows\r\n) violated_row_count,\r\n( \r\n\tSELECT COUNT_BIG(*) AS num_rows\r\n\tFROM cdm_ibm_mdcd_v993.dbo.PROCEDURE_OCCURRENCE cdmTable\r\n\t\r\n) denominator\r\n;\r\n","CHECK_NAME":"measureValueCompleteness","CHECK_LEVEL":"FIELD","CHECK_DESCRIPTION":"The number and percent of records with a NULL value in the procedure_occurrence_id of the PROCEDURE_OCCURRENCE.","CDM_TABLE_NAME":"PROCEDURE_OCCURRENCE","CDM_FIELD_NAME":"procedure_occurrence_id","SQL_FILE":"field_measure_value_completeness.sql","CATEGORY":"Completeness","SUBCATEGORY":"","CONTEXT":"Verification","checkId":735,"FAILED":0,"THRESHOLD_VALUE":0,"_row":"10.80"},{"NUM_VIOLATED_ROWS":0,"PCT_VIOLATED_ROWS":0,"NUM_DENOMINATOR_ROWS":1962984994,"EXECUTION_TIME":"1.028972 secs","QUERY_TEXT":"\r\n/*********\r\nMEASURE_VALUE_COMPLETENESS\r\nComputing number of null values and the proportion to total records per field\r\n\r\nParameters used in this template:\r\ncdmDatabaseSchema = cdm_ibm_mdcd_v993.dbo\r\ncdmTableName = PROCEDURE_OCCURRENCE\r\ncdmFieldName = person_id\r\n\r\n**********/\r\n\r\n\r\nSELECT num_violated_rows, CASE WHEN denominator.num_rows = 0 THEN 0 ELSE 1.0*num_violated_rows/denominator.num_rows END  AS pct_violated_rows, \r\n  denominator.num_rows as num_denominator_rows\r\nFROM\r\n(\r\n\tSELECT COUNT_BIG(violated_rows.violating_field) AS num_violated_rows\r\n\tFROM\r\n\t(\r\n\t\tSELECT 'PROCEDURE_OCCURRENCE.person_id' AS violating_field, cdmTable.* \r\n\t\tFROM cdm_ibm_mdcd_v993.dbo.PROCEDURE_OCCURRENCE cdmTable\r\n\t\t\r\n\t\tWHERE cdmTable.person_id IS NULL\r\n\t) violated_rows\r\n) violated_row_count,\r\n( \r\n\tSELECT COUNT_BIG(*) AS num_rows\r\n\tFROM cdm_ibm_mdcd_v993.dbo.PROCEDURE_OCCURRENCE cdmTable\r\n\t\r\n) denominator\r\n;\r\n","CHECK_NAME":"measureValueCompleteness","CHECK_LEVEL":"FIELD","CHECK_DESCRIPTION":"The number and percent of records with a NULL value in the person_id of the PROCEDURE_OCCURRENCE.","CDM_TABLE_NAME":"PROCEDURE_OCCURRENCE","CDM_FIELD_NAME":"person_id","SQL_FILE":"field_measure_value_completeness.sql","CATEGORY":"Completeness","SUBCATEGORY":"","CONTEXT":"Verification","checkId":736,"FAILED":0,"THRESHOLD_VALUE":0,"_row":"10.81"},{"NUM_VIOLATED_ROWS":0,"PCT_VIOLATED_ROWS":0,"NUM_DENOMINATOR_ROWS":1962984994,"EXECUTION_TIME":"0.876971 secs","QUERY_TEXT":"\r\n/*********\r\nMEASURE_VALUE_COMPLETENESS\r\nComputing number of null values and the proportion to total records per field\r\n\r\nParameters used in this template:\r\ncdmDatabaseSchema = cdm_ibm_mdcd_v993.dbo\r\ncdmTableName = PROCEDURE_OCCURRENCE\r\ncdmFieldName = procedure_concept_id\r\n\r\n**********/\r\n\r\n\r\nSELECT num_violated_rows, CASE WHEN denominator.num_rows = 0 THEN 0 ELSE 1.0*num_violated_rows/denominator.num_rows END  AS pct_violated_rows, \r\n  denominator.num_rows as num_denominator_rows\r\nFROM\r\n(\r\n\tSELECT COUNT_BIG(violated_rows.violating_field) AS num_violated_rows\r\n\tFROM\r\n\t(\r\n\t\tSELECT 'PROCEDURE_OCCURRENCE.procedure_concept_id' AS violating_field, cdmTable.* \r\n\t\tFROM cdm_ibm_mdcd_v993.dbo.PROCEDURE_OCCURRENCE cdmTable\r\n\t\t\r\n\t\tWHERE cdmTable.procedure_concept_id IS NULL\r\n\t) violated_rows\r\n) violated_row_count,\r\n( \r\n\tSELECT COUNT_BIG(*) AS num_rows\r\n\tFROM cdm_ibm_mdcd_v993.dbo.PROCEDURE_OCCURRENCE cdmTable\r\n\t\r\n) denominator\r\n;\r\n","CHECK_NAME":"measureValueCompleteness","CHECK_LEVEL":"FIELD","CHECK_DESCRIPTION":"The number and percent of records with a NULL value in the procedure_concept_id of the PROCEDURE_OCCURRENCE.","CDM_TABLE_NAME":"PROCEDURE_OCCURRENCE","CDM_FIELD_NAME":"procedure_concept_id","SQL_FILE":"field_measure_value_completeness.sql","CATEGORY":"Completeness","SUBCATEGORY":"","CONTEXT":"Verification","checkId":737,"FAILED":0,"THRESHOLD_VALUE":0,"_row":"10.82"},{"NUM_VIOLATED_ROWS":0,"PCT_VIOLATED_ROWS":0,"NUM_DENOMINATOR_ROWS":1962984994,"EXECUTION_TIME":"0.461977 secs","QUERY_TEXT":"\r\n/*********\r\nMEASURE_VALUE_COMPLETENESS\r\nComputing number of null values and the proportion to total records per field\r\n\r\nParameters used in this template:\r\ncdmDatabaseSchema = cdm_ibm_mdcd_v993.dbo\r\ncdmTableName = PROCEDURE_OCCURRENCE\r\ncdmFieldName = procedure_date\r\n\r\n**********/\r\n\r\n\r\nSELECT num_violated_rows, CASE WHEN denominator.num_rows = 0 THEN 0 ELSE 1.0*num_violated_rows/denominator.num_rows END  AS pct_violated_rows, \r\n  denominator.num_rows as num_denominator_rows\r\nFROM\r\n(\r\n\tSELECT COUNT_BIG(violated_rows.violating_field) AS num_violated_rows\r\n\tFROM\r\n\t(\r\n\t\tSELECT 'PROCEDURE_OCCURRENCE.procedure_date' AS violating_field, cdmTable.* \r\n\t\tFROM cdm_ibm_mdcd_v993.dbo.PROCEDURE_OCCURRENCE cdmTable\r\n\t\t\r\n\t\tWHERE cdmTable.procedure_date IS NULL\r\n\t) violated_rows\r\n) violated_row_count,\r\n( \r\n\tSELECT COUNT_BIG(*) AS num_rows\r\n\tFROM cdm_ibm_mdcd_v993.dbo.PROCEDURE_OCCURRENCE cdmTable\r\n\t\r\n) denominator\r\n;\r\n","CHECK_NAME":"measureValueCompleteness","CHECK_LEVEL":"FIELD","CHECK_DESCRIPTION":"The number and percent of records with a NULL value in the procedure_date of the PROCEDURE_OCCURRENCE.","CDM_TABLE_NAME":"PROCEDURE_OCCURRENCE","CDM_FIELD_NAME":"procedure_date","SQL_FILE":"field_measure_value_completeness.sql","CATEGORY":"Completeness","SUBCATEGORY":"","CONTEXT":"Verification","checkId":738,"FAILED":0,"THRESHOLD_VALUE":0,"_row":"10.83"},{"NUM_VIOLATED_ROWS":0,"PCT_VIOLATED_ROWS":0,"NUM_DENOMINATOR_ROWS":1962984994,"EXECUTION_TIME":"4.264892 secs","QUERY_TEXT":"\r\n/*********\r\nMEASURE_VALUE_COMPLETENESS\r\nComputing number of null values and the proportion to total records per field\r\n\r\nParameters used in this template:\r\ncdmDatabaseSchema = cdm_ibm_mdcd_v993.dbo\r\ncdmTableName = PROCEDURE_OCCURRENCE\r\ncdmFieldName = procedure_datetime\r\n\r\n**********/\r\n\r\n\r\nSELECT num_violated_rows, CASE WHEN denominator.num_rows = 0 THEN 0 ELSE 1.0*num_violated_rows/denominator.num_rows END  AS pct_violated_rows, \r\n  denominator.num_rows as num_denominator_rows\r\nFROM\r\n(\r\n\tSELECT COUNT_BIG(violated_rows.violating_field) AS num_violated_rows\r\n\tFROM\r\n\t(\r\n\t\tSELECT 'PROCEDURE_OCCURRENCE.procedure_datetime' AS violating_field, cdmTable.* \r\n\t\tFROM cdm_ibm_mdcd_v993.dbo.PROCEDURE_OCCURRENCE cdmTable\r\n\t\t\r\n\t\tWHERE cdmTable.procedure_datetime IS NULL\r\n\t) violated_rows\r\n) violated_row_count,\r\n( \r\n\tSELECT COUNT_BIG(*) AS num_rows\r\n\tFROM cdm_ibm_mdcd_v993.dbo.PROCEDURE_OCCURRENCE cdmTable\r\n\t\r\n) denominator\r\n;\r\n","CHECK_NAME":"measureValueCompleteness","CHECK_LEVEL":"FIELD","CHECK_DESCRIPTION":"The number and percent of records with a NULL value in the procedure_datetime of the PROCEDURE_OCCURRENCE.","CDM_TABLE_NAME":"PROCEDURE_OCCURRENCE","CDM_FIELD_NAME":"procedure_datetime","SQL_FILE":"field_measure_value_completeness.sql","CATEGORY":"Completeness","SUBCATEGORY":"","CONTEXT":"Verification","checkId":739,"FAILED":0,"THRESHOLD_VALUE":100,"_row":"10.84"},{"NUM_VIOLATED_ROWS":0,"PCT_VIOLATED_ROWS":0,"NUM_DENOMINATOR_ROWS":1962984994,"EXECUTION_TIME":"0.359996 secs","QUERY_TEXT":"\r\n/*********\r\nMEASURE_VALUE_COMPLETENESS\r\nComputing number of null values and the proportion to total records per field\r\n\r\nParameters used in this template:\r\ncdmDatabaseSchema = cdm_ibm_mdcd_v993.dbo\r\ncdmTableName = PROCEDURE_OCCURRENCE\r\ncdmFieldName = procedure_type_concept_id\r\n\r\n**********/\r\n\r\n\r\nSELECT num_violated_rows, CASE WHEN denominator.num_rows = 0 THEN 0 ELSE 1.0*num_violated_rows/denominator.num_rows END  AS pct_violated_rows, \r\n  denominator.num_rows as num_denominator_rows\r\nFROM\r\n(\r\n\tSELECT COUNT_BIG(violated_rows.violating_field) AS num_violated_rows\r\n\tFROM\r\n\t(\r\n\t\tSELECT 'PROCEDURE_OCCURRENCE.procedure_type_concept_id' AS violating_field, cdmTable.* \r\n\t\tFROM cdm_ibm_mdcd_v993.dbo.PROCEDURE_OCCURRENCE cdmTable\r\n\t\t\r\n\t\tWHERE cdmTable.procedure_type_concept_id IS NULL\r\n\t) violated_rows\r\n) violated_row_count,\r\n( \r\n\tSELECT COUNT_BIG(*) AS num_rows\r\n\tFROM cdm_ibm_mdcd_v993.dbo.PROCEDURE_OCCURRENCE cdmTable\r\n\t\r\n) denominator\r\n;\r\n","CHECK_NAME":"measureValueCompleteness","CHECK_LEVEL":"FIELD","CHECK_DESCRIPTION":"The number and percent of records with a NULL value in the procedure_type_concept_id of the PROCEDURE_OCCURRENCE.","CDM_TABLE_NAME":"PROCEDURE_OCCURRENCE","CDM_FIELD_NAME":"procedure_type_concept_id","SQL_FILE":"field_measure_value_completeness.sql","CATEGORY":"Completeness","SUBCATEGORY":"","CONTEXT":"Verification","checkId":740,"FAILED":0,"THRESHOLD_VALUE":0,"_row":"10.85"},{"NUM_VIOLATED_ROWS":0,"PCT_VIOLATED_ROWS":0,"NUM_DENOMINATOR_ROWS":1962984994,"EXECUTION_TIME":"0.836979 secs","QUERY_TEXT":"\r\n/*********\r\nMEASURE_VALUE_COMPLETENESS\r\nComputing number of null values and the proportion to total records per field\r\n\r\nParameters used in this template:\r\ncdmDatabaseSchema = cdm_ibm_mdcd_v993.dbo\r\ncdmTableName = PROCEDURE_OCCURRENCE\r\ncdmFieldName = modifier_concept_id\r\n\r\n**********/\r\n\r\n\r\nSELECT num_violated_rows, CASE WHEN denominator.num_rows = 0 THEN 0 ELSE 1.0*num_violated_rows/denominator.num_rows END  AS pct_violated_rows, \r\n  denominator.num_rows as num_denominator_rows\r\nFROM\r\n(\r\n\tSELECT COUNT_BIG(violated_rows.violating_field) AS num_violated_rows\r\n\tFROM\r\n\t(\r\n\t\tSELECT 'PROCEDURE_OCCURRENCE.modifier_concept_id' AS violating_field, cdmTable.* \r\n\t\tFROM cdm_ibm_mdcd_v993.dbo.PROCEDURE_OCCURRENCE cdmTable\r\n\t\t\r\n\t\tWHERE cdmTable.modifier_concept_id IS NULL\r\n\t) violated_rows\r\n) violated_row_count,\r\n( \r\n\tSELECT COUNT_BIG(*) AS num_rows\r\n\tFROM cdm_ibm_mdcd_v993.dbo.PROCEDURE_OCCURRENCE cdmTable\r\n\t\r\n) denominator\r\n;\r\n","CHECK_NAME":"measureValueCompleteness","CHECK_LEVEL":"FIELD","CHECK_DESCRIPTION":"The number and percent of records with a NULL value in the modifier_concept_id of the PROCEDURE_OCCURRENCE.","CDM_TABLE_NAME":"PROCEDURE_OCCURRENCE","CDM_FIELD_NAME":"modifier_concept_id","SQL_FILE":"field_measure_value_completeness.sql","CATEGORY":"Completeness","SUBCATEGORY":"","CONTEXT":"Verification","checkId":741,"FAILED":0,"THRESHOLD_VALUE":100,"_row":"10.86"},{"NUM_VIOLATED_ROWS":1962984994,"PCT_VIOLATED_ROWS":1,"NUM_DENOMINATOR_ROWS":1962984994,"EXECUTION_TIME":"0.769921 secs","QUERY_TEXT":"\r\n/*********\r\nMEASURE_VALUE_COMPLETENESS\r\nComputing number of null values and the proportion to total records per field\r\n\r\nParameters used in this template:\r\ncdmDatabaseSchema = cdm_ibm_mdcd_v993.dbo\r\ncdmTableName = PROCEDURE_OCCURRENCE\r\ncdmFieldName = quantity\r\n\r\n**********/\r\n\r\n\r\nSELECT num_violated_rows, CASE WHEN denominator.num_rows = 0 THEN 0 ELSE 1.0*num_violated_rows/denominator.num_rows END  AS pct_violated_rows, \r\n  denominator.num_rows as num_denominator_rows\r\nFROM\r\n(\r\n\tSELECT COUNT_BIG(violated_rows.violating_field) AS num_violated_rows\r\n\tFROM\r\n\t(\r\n\t\tSELECT 'PROCEDURE_OCCURRENCE.quantity' AS violating_field, cdmTable.* \r\n\t\tFROM cdm_ibm_mdcd_v993.dbo.PROCEDURE_OCCURRENCE cdmTable\r\n\t\t\r\n\t\tWHERE cdmTable.quantity IS NULL\r\n\t) violated_rows\r\n) violated_row_count,\r\n( \r\n\tSELECT COUNT_BIG(*) AS num_rows\r\n\tFROM cdm_ibm_mdcd_v993.dbo.PROCEDURE_OCCURRENCE cdmTable\r\n\t\r\n) denominator\r\n;\r\n","CHECK_NAME":"measureValueCompleteness","CHECK_LEVEL":"FIELD","CHECK_DESCRIPTION":"The number and percent of records with a NULL value in the quantity of the PROCEDURE_OCCURRENCE.","CDM_TABLE_NAME":"PROCEDURE_OCCURRENCE","CDM_FIELD_NAME":"quantity","SQL_FILE":"field_measure_value_completeness.sql","CATEGORY":"Completeness","SUBCATEGORY":"","CONTEXT":"Verification","checkId":742,"FAILED":0,"THRESHOLD_VALUE":100,"_row":"10.87"},{"NUM_VIOLATED_ROWS":0,"PCT_VIOLATED_ROWS":0,"NUM_DENOMINATOR_ROWS":1962984994,"EXECUTION_TIME":"0.655974 secs","QUERY_TEXT":"\r\n/*********\r\nMEASURE_VALUE_COMPLETENESS\r\nComputing number of null values and the proportion to total records per field\r\n\r\nParameters used in this template:\r\ncdmDatabaseSchema = cdm_ibm_mdcd_v993.dbo\r\ncdmTableName = PROCEDURE_OCCURRENCE\r\ncdmFieldName = provider_id\r\n\r\n**********/\r\n\r\n\r\nSELECT num_violated_rows, CASE WHEN denominator.num_rows = 0 THEN 0 ELSE 1.0*num_violated_rows/denominator.num_rows END  AS pct_violated_rows, \r\n  denominator.num_rows as num_denominator_rows\r\nFROM\r\n(\r\n\tSELECT COUNT_BIG(violated_rows.violating_field) AS num_violated_rows\r\n\tFROM\r\n\t(\r\n\t\tSELECT 'PROCEDURE_OCCURRENCE.provider_id' AS violating_field, cdmTable.* \r\n\t\tFROM cdm_ibm_mdcd_v993.dbo.PROCEDURE_OCCURRENCE cdmTable\r\n\t\t\r\n\t\tWHERE cdmTable.provider_id IS NULL\r\n\t) violated_rows\r\n) violated_row_count,\r\n( \r\n\tSELECT COUNT_BIG(*) AS num_rows\r\n\tFROM cdm_ibm_mdcd_v993.dbo.PROCEDURE_OCCURRENCE cdmTable\r\n\t\r\n) denominator\r\n;\r\n","CHECK_NAME":"measureValueCompleteness","CHECK_LEVEL":"FIELD","CHECK_DESCRIPTION":"The number and percent of records with a NULL value in the provider_id of the PROCEDURE_OCCURRENCE.","CDM_TABLE_NAME":"PROCEDURE_OCCURRENCE","CDM_FIELD_NAME":"provider_id","SQL_FILE":"field_measure_value_completeness.sql","CATEGORY":"Completeness","SUBCATEGORY":"","CONTEXT":"Verification","checkId":743,"FAILED":0,"THRESHOLD_VALUE":100,"_row":"10.88"},{"NUM_VIOLATED_ROWS":0,"PCT_VIOLATED_ROWS":0,"NUM_DENOMINATOR_ROWS":1962984994,"EXECUTION_TIME":"0.623985 secs","QUERY_TEXT":"\r\n/*********\r\nMEASURE_VALUE_COMPLETENESS\r\nComputing number of null values and the proportion to total records per field\r\n\r\nParameters used in this template:\r\ncdmDatabaseSchema = cdm_ibm_mdcd_v993.dbo\r\ncdmTableName = PROCEDURE_OCCURRENCE\r\ncdmFieldName = visit_occurrence_id\r\n\r\n**********/\r\n\r\n\r\nSELECT num_violated_rows, CASE WHEN denominator.num_rows = 0 THEN 0 ELSE 1.0*num_violated_rows/denominator.num_rows END  AS pct_violated_rows, \r\n  denominator.num_rows as num_denominator_rows\r\nFROM\r\n(\r\n\tSELECT COUNT_BIG(violated_rows.violating_field) AS num_violated_rows\r\n\tFROM\r\n\t(\r\n\t\tSELECT 'PROCEDURE_OCCURRENCE.visit_occurrence_id' AS violating_field, cdmTable.* \r\n\t\tFROM cdm_ibm_mdcd_v993.dbo.PROCEDURE_OCCURRENCE cdmTable\r\n\t\t\r\n\t\tWHERE cdmTable.visit_occurrence_id IS NULL\r\n\t) violated_rows\r\n) violated_row_count,\r\n( \r\n\tSELECT COUNT_BIG(*) AS num_rows\r\n\tFROM cdm_ibm_mdcd_v993.dbo.PROCEDURE_OCCURRENCE cdmTable\r\n\t\r\n) denominator\r\n;\r\n","CHECK_NAME":"measureValueCompleteness","CHECK_LEVEL":"FIELD","CHECK_DESCRIPTION":"The number and percent of records with a NULL value in the visit_occurrence_id of the PROCEDURE_OCCURRENCE.","CDM_TABLE_NAME":"PROCEDURE_OCCURRENCE","CDM_FIELD_NAME":"visit_occurrence_id","SQL_FILE":"field_measure_value_completeness.sql","CATEGORY":"Completeness","SUBCATEGORY":"","CONTEXT":"Verification","checkId":744,"FAILED":0,"THRESHOLD_VALUE":100,"_row":"10.89"},{"NUM_VIOLATED_ROWS":732510187,"PCT_VIOLATED_ROWS":0.3732,"NUM_DENOMINATOR_ROWS":1962984994,"EXECUTION_TIME":"1.968945 secs","QUERY_TEXT":"\r\n/*********\r\nMEASURE_VALUE_COMPLETENESS\r\nComputing number of null values and the proportion to total records per field\r\n\r\nParameters used in this template:\r\ncdmDatabaseSchema = cdm_ibm_mdcd_v993.dbo\r\ncdmTableName = PROCEDURE_OCCURRENCE\r\ncdmFieldName = visit_detail_id\r\n\r\n**********/\r\n\r\n\r\nSELECT num_violated_rows, CASE WHEN denominator.num_rows = 0 THEN 0 ELSE 1.0*num_violated_rows/denominator.num_rows END  AS pct_violated_rows, \r\n  denominator.num_rows as num_denominator_rows\r\nFROM\r\n(\r\n\tSELECT COUNT_BIG(violated_rows.violating_field) AS num_violated_rows\r\n\tFROM\r\n\t(\r\n\t\tSELECT 'PROCEDURE_OCCURRENCE.visit_detail_id' AS violating_field, cdmTable.* \r\n\t\tFROM cdm_ibm_mdcd_v993.dbo.PROCEDURE_OCCURRENCE cdmTable\r\n\t\t\r\n\t\tWHERE cdmTable.visit_detail_id IS NULL\r\n\t) violated_rows\r\n) violated_row_count,\r\n( \r\n\tSELECT COUNT_BIG(*) AS num_rows\r\n\tFROM cdm_ibm_mdcd_v993.dbo.PROCEDURE_OCCURRENCE cdmTable\r\n\t\r\n) denominator\r\n;\r\n","CHECK_NAME":"measureValueCompleteness","CHECK_LEVEL":"FIELD","CHECK_DESCRIPTION":"The number and percent of records with a NULL value in the visit_detail_id of the PROCEDURE_OCCURRENCE.","CDM_TABLE_NAME":"PROCEDURE_OCCURRENCE","CDM_FIELD_NAME":"visit_detail_id","SQL_FILE":"field_measure_value_completeness.sql","CATEGORY":"Completeness","SUBCATEGORY":"","CONTEXT":"Verification","checkId":745,"FAILED":0,"THRESHOLD_VALUE":100,"_row":"10.90"},{"NUM_VIOLATED_ROWS":0,"PCT_VIOLATED_ROWS":0,"NUM_DENOMINATOR_ROWS":1962984994,"EXECUTION_TIME":"6.138837 secs","QUERY_TEXT":"\r\n/*********\r\nMEASURE_VALUE_COMPLETENESS\r\nComputing number of null values and the proportion to total records per field\r\n\r\nParameters used in this template:\r\ncdmDatabaseSchema = cdm_ibm_mdcd_v993.dbo\r\ncdmTableName = PROCEDURE_OCCURRENCE\r\ncdmFieldName = procedure_source_value\r\n\r\n**********/\r\n\r\n\r\nSELECT num_violated_rows, CASE WHEN denominator.num_rows = 0 THEN 0 ELSE 1.0*num_violated_rows/denominator.num_rows END  AS pct_violated_rows, \r\n  denominator.num_rows as num_denominator_rows\r\nFROM\r\n(\r\n\tSELECT COUNT_BIG(violated_rows.violating_field) AS num_violated_rows\r\n\tFROM\r\n\t(\r\n\t\tSELECT 'PROCEDURE_OCCURRENCE.procedure_source_value' AS violating_field, cdmTable.* \r\n\t\tFROM cdm_ibm_mdcd_v993.dbo.PROCEDURE_OCCURRENCE cdmTable\r\n\t\t\r\n\t\tWHERE cdmTable.procedure_source_value IS NULL\r\n\t) violated_rows\r\n) violated_row_count,\r\n( \r\n\tSELECT COUNT_BIG(*) AS num_rows\r\n\tFROM cdm_ibm_mdcd_v993.dbo.PROCEDURE_OCCURRENCE cdmTable\r\n\t\r\n) denominator\r\n;\r\n","CHECK_NAME":"measureValueCompleteness","CHECK_LEVEL":"FIELD","CHECK_DESCRIPTION":"The number and percent of records with a NULL value in the procedure_source_value of the PROCEDURE_OCCURRENCE.","CDM_TABLE_NAME":"PROCEDURE_OCCURRENCE","CDM_FIELD_NAME":"procedure_source_value","SQL_FILE":"field_measure_value_completeness.sql","CATEGORY":"Completeness","SUBCATEGORY":"","CONTEXT":"Verification","checkId":746,"FAILED":0,"THRESHOLD_VALUE":100,"_row":"10.91"},{"NUM_VIOLATED_ROWS":0,"PCT_VIOLATED_ROWS":0,"NUM_DENOMINATOR_ROWS":1962984994,"EXECUTION_TIME":"0.735969 secs","QUERY_TEXT":"\r\n/*********\r\nMEASURE_VALUE_COMPLETENESS\r\nComputing number of null values and the proportion to total records per field\r\n\r\nParameters used in this template:\r\ncdmDatabaseSchema = cdm_ibm_mdcd_v993.dbo\r\ncdmTableName = PROCEDURE_OCCURRENCE\r\ncdmFieldName = procedure_source_concept_id\r\n\r\n**********/\r\n\r\n\r\nSELECT num_violated_rows, CASE WHEN denominator.num_rows = 0 THEN 0 ELSE 1.0*num_violated_rows/denominator.num_rows END  AS pct_violated_rows, \r\n  denominator.num_rows as num_denominator_rows\r\nFROM\r\n(\r\n\tSELECT COUNT_BIG(violated_rows.violating_field) AS num_violated_rows\r\n\tFROM\r\n\t(\r\n\t\tSELECT 'PROCEDURE_OCCURRENCE.procedure_source_concept_id' AS violating_field, cdmTable.* \r\n\t\tFROM cdm_ibm_mdcd_v993.dbo.PROCEDURE_OCCURRENCE cdmTable\r\n\t\t\r\n\t\tWHERE cdmTable.procedure_source_concept_id IS NULL\r\n\t) violated_rows\r\n) violated_row_count,\r\n( \r\n\tSELECT COUNT_BIG(*) AS num_rows\r\n\tFROM cdm_ibm_mdcd_v993.dbo.PROCEDURE_OCCURRENCE cdmTable\r\n\t\r\n) denominator\r\n;\r\n","CHECK_NAME":"measureValueCompleteness","CHECK_LEVEL":"FIELD","CHECK_DESCRIPTION":"The number and percent of records with a NULL value in the procedure_source_concept_id of the PROCEDURE_OCCURRENCE.","CDM_TABLE_NAME":"PROCEDURE_OCCURRENCE","CDM_FIELD_NAME":"procedure_source_concept_id","SQL_FILE":"field_measure_value_completeness.sql","CATEGORY":"Completeness","SUBCATEGORY":"","CONTEXT":"Verification","checkId":747,"FAILED":0,"THRESHOLD_VALUE":100,"_row":"10.92"},{"NUM_VIOLATED_ROWS":1962984994,"PCT_VIOLATED_ROWS":1,"NUM_DENOMINATOR_ROWS":1962984994,"EXECUTION_TIME":"4.264907 secs","QUERY_TEXT":"\r\n/*********\r\nMEASURE_VALUE_COMPLETENESS\r\nComputing number of null values and the proportion to total records per field\r\n\r\nParameters used in this template:\r\ncdmDatabaseSchema = cdm_ibm_mdcd_v993.dbo\r\ncdmTableName = PROCEDURE_OCCURRENCE\r\ncdmFieldName = modifier_source_value\r\n\r\n**********/\r\n\r\n\r\nSELECT num_violated_rows, CASE WHEN denominator.num_rows = 0 THEN 0 ELSE 1.0*num_violated_rows/denominator.num_rows END  AS pct_violated_rows, \r\n  denominator.num_rows as num_denominator_rows\r\nFROM\r\n(\r\n\tSELECT COUNT_BIG(violated_rows.violating_field) AS num_violated_rows\r\n\tFROM\r\n\t(\r\n\t\tSELECT 'PROCEDURE_OCCURRENCE.modifier_source_value' AS violating_field, cdmTable.* \r\n\t\tFROM cdm_ibm_mdcd_v993.dbo.PROCEDURE_OCCURRENCE cdmTable\r\n\t\t\r\n\t\tWHERE cdmTable.modifier_source_value IS NULL\r\n\t) violated_rows\r\n) violated_row_count,\r\n( \r\n\tSELECT COUNT_BIG(*) AS num_rows\r\n\tFROM cdm_ibm_mdcd_v993.dbo.PROCEDURE_OCCURRENCE cdmTable\r\n\t\r\n) denominator\r\n;\r\n","CHECK_NAME":"measureValueCompleteness","CHECK_LEVEL":"FIELD","CHECK_DESCRIPTION":"The number and percent of records with a NULL value in the modifier_source_value of the PROCEDURE_OCCURRENCE.","CDM_TABLE_NAME":"PROCEDURE_OCCURRENCE","CDM_FIELD_NAME":"modifier_source_value","SQL_FILE":"field_measure_value_completeness.sql","CATEGORY":"Completeness","SUBCATEGORY":"","CONTEXT":"Verification","checkId":748,"FAILED":0,"THRESHOLD_VALUE":100,"_row":"10.93"},{"NUM_VIOLATED_ROWS":0,"PCT_VIOLATED_ROWS":0,"NUM_DENOMINATOR_ROWS":128742181,"EXECUTION_TIME":"0.519978 secs","QUERY_TEXT":"\r\n/*********\r\nMEASURE_VALUE_COMPLETENESS\r\nComputing number of null values and the proportion to total records per field\r\n\r\nParameters used in this template:\r\ncdmDatabaseSchema = cdm_ibm_mdcd_v993.dbo\r\ncdmTableName = DEVICE_EXPOSURE\r\ncdmFieldName = device_exposure_id\r\n\r\n**********/\r\n\r\n\r\nSELECT num_violated_rows, CASE WHEN denominator.num_rows = 0 THEN 0 ELSE 1.0*num_violated_rows/denominator.num_rows END  AS pct_violated_rows, \r\n  denominator.num_rows as num_denominator_rows\r\nFROM\r\n(\r\n\tSELECT COUNT_BIG(violated_rows.violating_field) AS num_violated_rows\r\n\tFROM\r\n\t(\r\n\t\tSELECT 'DEVICE_EXPOSURE.device_exposure_id' AS violating_field, cdmTable.* \r\n\t\tFROM cdm_ibm_mdcd_v993.dbo.DEVICE_EXPOSURE cdmTable\r\n\t\t\r\n\t\tWHERE cdmTable.device_exposure_id IS NULL\r\n\t) violated_rows\r\n) violated_row_count,\r\n( \r\n\tSELECT COUNT_BIG(*) AS num_rows\r\n\tFROM cdm_ibm_mdcd_v993.dbo.DEVICE_EXPOSURE cdmTable\r\n\t\r\n) denominator\r\n;\r\n","CHECK_NAME":"measureValueCompleteness","CHECK_LEVEL":"FIELD","CHECK_DESCRIPTION":"The number and percent of records with a NULL value in the device_exposure_id of the DEVICE_EXPOSURE.","CDM_TABLE_NAME":"DEVICE_EXPOSURE","CDM_FIELD_NAME":"device_exposure_id","SQL_FILE":"field_measure_value_completeness.sql","CATEGORY":"Completeness","SUBCATEGORY":"","CONTEXT":"Verification","checkId":749,"FAILED":0,"THRESHOLD_VALUE":0,"_row":"10.94"},{"NUM_VIOLATED_ROWS":0,"PCT_VIOLATED_ROWS":0,"NUM_DENOMINATOR_ROWS":128742181,"EXECUTION_TIME":"0.952977 secs","QUERY_TEXT":"\r\n/*********\r\nMEASURE_VALUE_COMPLETENESS\r\nComputing number of null values and the proportion to total records per field\r\n\r\nParameters used in this template:\r\ncdmDatabaseSchema = cdm_ibm_mdcd_v993.dbo\r\ncdmTableName = DEVICE_EXPOSURE\r\ncdmFieldName = person_id\r\n\r\n**********/\r\n\r\n\r\nSELECT num_violated_rows, CASE WHEN denominator.num_rows = 0 THEN 0 ELSE 1.0*num_violated_rows/denominator.num_rows END  AS pct_violated_rows, \r\n  denominator.num_rows as num_denominator_rows\r\nFROM\r\n(\r\n\tSELECT COUNT_BIG(violated_rows.violating_field) AS num_violated_rows\r\n\tFROM\r\n\t(\r\n\t\tSELECT 'DEVICE_EXPOSURE.person_id' AS violating_field, cdmTable.* \r\n\t\tFROM cdm_ibm_mdcd_v993.dbo.DEVICE_EXPOSURE cdmTable\r\n\t\t\r\n\t\tWHERE cdmTable.person_id IS NULL\r\n\t) violated_rows\r\n) violated_row_count,\r\n( \r\n\tSELECT COUNT_BIG(*) AS num_rows\r\n\tFROM cdm_ibm_mdcd_v993.dbo.DEVICE_EXPOSURE cdmTable\r\n\t\r\n) denominator\r\n;\r\n","CHECK_NAME":"measureValueCompleteness","CHECK_LEVEL":"FIELD","CHECK_DESCRIPTION":"The number and percent of records with a NULL value in the person_id of the DEVICE_EXPOSURE.","CDM_TABLE_NAME":"DEVICE_EXPOSURE","CDM_FIELD_NAME":"person_id","SQL_FILE":"field_measure_value_completeness.sql","CATEGORY":"Completeness","SUBCATEGORY":"","CONTEXT":"Verification","checkId":750,"FAILED":0,"THRESHOLD_VALUE":0,"_row":"10.95"},{"NUM_VIOLATED_ROWS":0,"PCT_VIOLATED_ROWS":0,"NUM_DENOMINATOR_ROWS":128742181,"EXECUTION_TIME":"0.546997 secs","QUERY_TEXT":"\r\n/*********\r\nMEASURE_VALUE_COMPLETENESS\r\nComputing number of null values and the proportion to total records per field\r\n\r\nParameters used in this template:\r\ncdmDatabaseSchema = cdm_ibm_mdcd_v993.dbo\r\ncdmTableName = DEVICE_EXPOSURE\r\ncdmFieldName = device_concept_id\r\n\r\n**********/\r\n\r\n\r\nSELECT num_violated_rows, CASE WHEN denominator.num_rows = 0 THEN 0 ELSE 1.0*num_violated_rows/denominator.num_rows END  AS pct_violated_rows, \r\n  denominator.num_rows as num_denominator_rows\r\nFROM\r\n(\r\n\tSELECT COUNT_BIG(violated_rows.violating_field) AS num_violated_rows\r\n\tFROM\r\n\t(\r\n\t\tSELECT 'DEVICE_EXPOSURE.device_concept_id' AS violating_field, cdmTable.* \r\n\t\tFROM cdm_ibm_mdcd_v993.dbo.DEVICE_EXPOSURE cdmTable\r\n\t\t\r\n\t\tWHERE cdmTable.device_concept_id IS NULL\r\n\t) violated_rows\r\n) violated_row_count,\r\n( \r\n\tSELECT COUNT_BIG(*) AS num_rows\r\n\tFROM cdm_ibm_mdcd_v993.dbo.DEVICE_EXPOSURE cdmTable\r\n\t\r\n) denominator\r\n;\r\n","CHECK_NAME":"measureValueCompleteness","CHECK_LEVEL":"FIELD","CHECK_DESCRIPTION":"The number and percent of records with a NULL value in the device_concept_id of the DEVICE_EXPOSURE.","CDM_TABLE_NAME":"DEVICE_EXPOSURE","CDM_FIELD_NAME":"device_concept_id","SQL_FILE":"field_measure_value_completeness.sql","CATEGORY":"Completeness","SUBCATEGORY":"","CONTEXT":"Verification","checkId":751,"FAILED":0,"THRESHOLD_VALUE":0,"_row":"10.96"},{"NUM_VIOLATED_ROWS":0,"PCT_VIOLATED_ROWS":0,"NUM_DENOMINATOR_ROWS":128742181,"EXECUTION_TIME":"0.551927 secs","QUERY_TEXT":"\r\n/*********\r\nMEASURE_VALUE_COMPLETENESS\r\nComputing number of null values and the proportion to total records per field\r\n\r\nParameters used in this template:\r\ncdmDatabaseSchema = cdm_ibm_mdcd_v993.dbo\r\ncdmTableName = DEVICE_EXPOSURE\r\ncdmFieldName = device_exposure_start_date\r\n\r\n**********/\r\n\r\n\r\nSELECT num_violated_rows, CASE WHEN denominator.num_rows = 0 THEN 0 ELSE 1.0*num_violated_rows/denominator.num_rows END  AS pct_violated_rows, \r\n  denominator.num_rows as num_denominator_rows\r\nFROM\r\n(\r\n\tSELECT COUNT_BIG(violated_rows.violating_field) AS num_violated_rows\r\n\tFROM\r\n\t(\r\n\t\tSELECT 'DEVICE_EXPOSURE.device_exposure_start_date' AS violating_field, cdmTable.* \r\n\t\tFROM cdm_ibm_mdcd_v993.dbo.DEVICE_EXPOSURE cdmTable\r\n\t\t\r\n\t\tWHERE cdmTable.device_exposure_start_date IS NULL\r\n\t) violated_rows\r\n) violated_row_count,\r\n( \r\n\tSELECT COUNT_BIG(*) AS num_rows\r\n\tFROM cdm_ibm_mdcd_v993.dbo.DEVICE_EXPOSURE cdmTable\r\n\t\r\n) denominator\r\n;\r\n","CHECK_NAME":"measureValueCompleteness","CHECK_LEVEL":"FIELD","CHECK_DESCRIPTION":"The number and percent of records with a NULL value in the device_exposure_start_date of the DEVICE_EXPOSURE.","CDM_TABLE_NAME":"DEVICE_EXPOSURE","CDM_FIELD_NAME":"device_exposure_start_date","SQL_FILE":"field_measure_value_completeness.sql","CATEGORY":"Completeness","SUBCATEGORY":"","CONTEXT":"Verification","checkId":752,"FAILED":0,"THRESHOLD_VALUE":0,"_row":"10.97"},{"NUM_VIOLATED_ROWS":0,"PCT_VIOLATED_ROWS":0,"NUM_DENOMINATOR_ROWS":128742181,"EXECUTION_TIME":"3.897896 secs","QUERY_TEXT":"\r\n/*********\r\nMEASURE_VALUE_COMPLETENESS\r\nComputing number of null values and the proportion to total records per field\r\n\r\nParameters used in this template:\r\ncdmDatabaseSchema = cdm_ibm_mdcd_v993.dbo\r\ncdmTableName = DEVICE_EXPOSURE\r\ncdmFieldName = device_exposure_start_datetime\r\n\r\n**********/\r\n\r\n\r\nSELECT num_violated_rows, CASE WHEN denominator.num_rows = 0 THEN 0 ELSE 1.0*num_violated_rows/denominator.num_rows END  AS pct_violated_rows, \r\n  denominator.num_rows as num_denominator_rows\r\nFROM\r\n(\r\n\tSELECT COUNT_BIG(violated_rows.violating_field) AS num_violated_rows\r\n\tFROM\r\n\t(\r\n\t\tSELECT 'DEVICE_EXPOSURE.device_exposure_start_datetime' AS violating_field, cdmTable.* \r\n\t\tFROM cdm_ibm_mdcd_v993.dbo.DEVICE_EXPOSURE cdmTable\r\n\t\t\r\n\t\tWHERE cdmTable.device_exposure_start_datetime IS NULL\r\n\t) violated_rows\r\n) violated_row_count,\r\n( \r\n\tSELECT COUNT_BIG(*) AS num_rows\r\n\tFROM cdm_ibm_mdcd_v993.dbo.DEVICE_EXPOSURE cdmTable\r\n\t\r\n) denominator\r\n;\r\n","CHECK_NAME":"measureValueCompleteness","CHECK_LEVEL":"FIELD","CHECK_DESCRIPTION":"The number and percent of records with a NULL value in the device_exposure_start_datetime of the DEVICE_EXPOSURE.","CDM_TABLE_NAME":"DEVICE_EXPOSURE","CDM_FIELD_NAME":"device_exposure_start_datetime","SQL_FILE":"field_measure_value_completeness.sql","CATEGORY":"Completeness","SUBCATEGORY":"","CONTEXT":"Verification","checkId":753,"FAILED":0,"THRESHOLD_VALUE":100,"_row":"10.98"},{"NUM_VIOLATED_ROWS":113812232,"PCT_VIOLATED_ROWS":0.884,"NUM_DENOMINATOR_ROWS":128742181,"EXECUTION_TIME":"3.602898 secs","QUERY_TEXT":"\r\n/*********\r\nMEASURE_VALUE_COMPLETENESS\r\nComputing number of null values and the proportion to total records per field\r\n\r\nParameters used in this template:\r\ncdmDatabaseSchema = cdm_ibm_mdcd_v993.dbo\r\ncdmTableName = DEVICE_EXPOSURE\r\ncdmFieldName = device_exposure_end_date\r\n\r\n**********/\r\n\r\n\r\nSELECT num_violated_rows, CASE WHEN denominator.num_rows = 0 THEN 0 ELSE 1.0*num_violated_rows/denominator.num_rows END  AS pct_violated_rows, \r\n  denominator.num_rows as num_denominator_rows\r\nFROM\r\n(\r\n\tSELECT COUNT_BIG(violated_rows.violating_field) AS num_violated_rows\r\n\tFROM\r\n\t(\r\n\t\tSELECT 'DEVICE_EXPOSURE.device_exposure_end_date' AS violating_field, cdmTable.* \r\n\t\tFROM cdm_ibm_mdcd_v993.dbo.DEVICE_EXPOSURE cdmTable\r\n\t\t\r\n\t\tWHERE cdmTable.device_exposure_end_date IS NULL\r\n\t) violated_rows\r\n) violated_row_count,\r\n( \r\n\tSELECT COUNT_BIG(*) AS num_rows\r\n\tFROM cdm_ibm_mdcd_v993.dbo.DEVICE_EXPOSURE cdmTable\r\n\t\r\n) denominator\r\n;\r\n","CHECK_NAME":"measureValueCompleteness","CHECK_LEVEL":"FIELD","CHECK_DESCRIPTION":"The number and percent of records with a NULL value in the device_exposure_end_date of the DEVICE_EXPOSURE.","CDM_TABLE_NAME":"DEVICE_EXPOSURE","CDM_FIELD_NAME":"device_exposure_end_date","SQL_FILE":"field_measure_value_completeness.sql","CATEGORY":"Completeness","SUBCATEGORY":"","CONTEXT":"Verification","checkId":754,"FAILED":0,"THRESHOLD_VALUE":100,"_row":"10.99"},{"NUM_VIOLATED_ROWS":128742181,"PCT_VIOLATED_ROWS":1,"NUM_DENOMINATOR_ROWS":128742181,"EXECUTION_TIME":"3.915893 secs","QUERY_TEXT":"\r\n/*********\r\nMEASURE_VALUE_COMPLETENESS\r\nComputing number of null values and the proportion to total records per field\r\n\r\nParameters used in this template:\r\ncdmDatabaseSchema = cdm_ibm_mdcd_v993.dbo\r\ncdmTableName = DEVICE_EXPOSURE\r\ncdmFieldName = device_exposure_end_datetime\r\n\r\n**********/\r\n\r\n\r\nSELECT num_violated_rows, CASE WHEN denominator.num_rows = 0 THEN 0 ELSE 1.0*num_violated_rows/denominator.num_rows END  AS pct_violated_rows, \r\n  denominator.num_rows as num_denominator_rows\r\nFROM\r\n(\r\n\tSELECT COUNT_BIG(violated_rows.violating_field) AS num_violated_rows\r\n\tFROM\r\n\t(\r\n\t\tSELECT 'DEVICE_EXPOSURE.device_exposure_end_datetime' AS violating_field, cdmTable.* \r\n\t\tFROM cdm_ibm_mdcd_v993.dbo.DEVICE_EXPOSURE cdmTable\r\n\t\t\r\n\t\tWHERE cdmTable.device_exposure_end_datetime IS NULL\r\n\t) violated_rows\r\n) violated_row_count,\r\n( \r\n\tSELECT COUNT_BIG(*) AS num_rows\r\n\tFROM cdm_ibm_mdcd_v993.dbo.DEVICE_EXPOSURE cdmTable\r\n\t\r\n) denominator\r\n;\r\n","CHECK_NAME":"measureValueCompleteness","CHECK_LEVEL":"FIELD","CHECK_DESCRIPTION":"The number and percent of records with a NULL value in the device_exposure_end_datetime of the DEVICE_EXPOSURE.","CDM_TABLE_NAME":"DEVICE_EXPOSURE","CDM_FIELD_NAME":"device_exposure_end_datetime","SQL_FILE":"field_measure_value_completeness.sql","CATEGORY":"Completeness","SUBCATEGORY":"","CONTEXT":"Verification","checkId":755,"FAILED":0,"THRESHOLD_VALUE":100,"_row":"10.100"},{"NUM_VIOLATED_ROWS":0,"PCT_VIOLATED_ROWS":0,"NUM_DENOMINATOR_ROWS":128742181,"EXECUTION_TIME":"0.598988 secs","QUERY_TEXT":"\r\n/*********\r\nMEASURE_VALUE_COMPLETENESS\r\nComputing number of null values and the proportion to total records per field\r\n\r\nParameters used in this template:\r\ncdmDatabaseSchema = cdm_ibm_mdcd_v993.dbo\r\ncdmTableName = DEVICE_EXPOSURE\r\ncdmFieldName = device_type_concept_id\r\n\r\n**********/\r\n\r\n\r\nSELECT num_violated_rows, CASE WHEN denominator.num_rows = 0 THEN 0 ELSE 1.0*num_violated_rows/denominator.num_rows END  AS pct_violated_rows, \r\n  denominator.num_rows as num_denominator_rows\r\nFROM\r\n(\r\n\tSELECT COUNT_BIG(violated_rows.violating_field) AS num_violated_rows\r\n\tFROM\r\n\t(\r\n\t\tSELECT 'DEVICE_EXPOSURE.device_type_concept_id' AS violating_field, cdmTable.* \r\n\t\tFROM cdm_ibm_mdcd_v993.dbo.DEVICE_EXPOSURE cdmTable\r\n\t\t\r\n\t\tWHERE cdmTable.device_type_concept_id IS NULL\r\n\t) violated_rows\r\n) violated_row_count,\r\n( \r\n\tSELECT COUNT_BIG(*) AS num_rows\r\n\tFROM cdm_ibm_mdcd_v993.dbo.DEVICE_EXPOSURE cdmTable\r\n\t\r\n) denominator\r\n;\r\n","CHECK_NAME":"measureValueCompleteness","CHECK_LEVEL":"FIELD","CHECK_DESCRIPTION":"The number and percent of records with a NULL value in the device_type_concept_id of the DEVICE_EXPOSURE.","CDM_TABLE_NAME":"DEVICE_EXPOSURE","CDM_FIELD_NAME":"device_type_concept_id","SQL_FILE":"field_measure_value_completeness.sql","CATEGORY":"Completeness","SUBCATEGORY":"","CONTEXT":"Verification","checkId":756,"FAILED":0,"THRESHOLD_VALUE":0,"_row":"10.101"},{"NUM_VIOLATED_ROWS":128742181,"PCT_VIOLATED_ROWS":1,"NUM_DENOMINATOR_ROWS":128742181,"EXECUTION_TIME":"3.255912 secs","QUERY_TEXT":"\r\n/*********\r\nMEASURE_VALUE_COMPLETENESS\r\nComputing number of null values and the proportion to total records per field\r\n\r\nParameters used in this template:\r\ncdmDatabaseSchema = cdm_ibm_mdcd_v993.dbo\r\ncdmTableName = DEVICE_EXPOSURE\r\ncdmFieldName = unique_device_id\r\n\r\n**********/\r\n\r\n\r\nSELECT num_violated_rows, CASE WHEN denominator.num_rows = 0 THEN 0 ELSE 1.0*num_violated_rows/denominator.num_rows END  AS pct_violated_rows, \r\n  denominator.num_rows as num_denominator_rows\r\nFROM\r\n(\r\n\tSELECT COUNT_BIG(violated_rows.violating_field) AS num_violated_rows\r\n\tFROM\r\n\t(\r\n\t\tSELECT 'DEVICE_EXPOSURE.unique_device_id' AS violating_field, cdmTable.* \r\n\t\tFROM cdm_ibm_mdcd_v993.dbo.DEVICE_EXPOSURE cdmTable\r\n\t\t\r\n\t\tWHERE cdmTable.unique_device_id IS NULL\r\n\t) violated_rows\r\n) violated_row_count,\r\n( \r\n\tSELECT COUNT_BIG(*) AS num_rows\r\n\tFROM cdm_ibm_mdcd_v993.dbo.DEVICE_EXPOSURE cdmTable\r\n\t\r\n) denominator\r\n;\r\n","CHECK_NAME":"measureValueCompleteness","CHECK_LEVEL":"FIELD","CHECK_DESCRIPTION":"The number and percent of records with a NULL value in the unique_device_id of the DEVICE_EXPOSURE.","CDM_TABLE_NAME":"DEVICE_EXPOSURE","CDM_FIELD_NAME":"unique_device_id","SQL_FILE":"field_measure_value_completeness.sql","CATEGORY":"Completeness","SUBCATEGORY":"","CONTEXT":"Verification","checkId":757,"FAILED":0,"THRESHOLD_VALUE":100,"_row":"10.102"},{"NUM_VIOLATED_ROWS":0,"PCT_VIOLATED_ROWS":0,"NUM_DENOMINATOR_ROWS":128742181,"EXECUTION_TIME":"0.873970 secs","QUERY_TEXT":"\r\n/*********\r\nMEASURE_VALUE_COMPLETENESS\r\nComputing number of null values and the proportion to total records per field\r\n\r\nParameters used in this template:\r\ncdmDatabaseSchema = cdm_ibm_mdcd_v993.dbo\r\ncdmTableName = DEVICE_EXPOSURE\r\ncdmFieldName = quantity\r\n\r\n**********/\r\n\r\n\r\nSELECT num_violated_rows, CASE WHEN denominator.num_rows = 0 THEN 0 ELSE 1.0*num_violated_rows/denominator.num_rows END  AS pct_violated_rows, \r\n  denominator.num_rows as num_denominator_rows\r\nFROM\r\n(\r\n\tSELECT COUNT_BIG(violated_rows.violating_field) AS num_violated_rows\r\n\tFROM\r\n\t(\r\n\t\tSELECT 'DEVICE_EXPOSURE.quantity' AS violating_field, cdmTable.* \r\n\t\tFROM cdm_ibm_mdcd_v993.dbo.DEVICE_EXPOSURE cdmTable\r\n\t\t\r\n\t\tWHERE cdmTable.quantity IS NULL\r\n\t) violated_rows\r\n) violated_row_count,\r\n( \r\n\tSELECT COUNT_BIG(*) AS num_rows\r\n\tFROM cdm_ibm_mdcd_v993.dbo.DEVICE_EXPOSURE cdmTable\r\n\t\r\n) denominator\r\n;\r\n","CHECK_NAME":"measureValueCompleteness","CHECK_LEVEL":"FIELD","CHECK_DESCRIPTION":"The number and percent of records with a NULL value in the quantity of the DEVICE_EXPOSURE.","CDM_TABLE_NAME":"DEVICE_EXPOSURE","CDM_FIELD_NAME":"quantity","SQL_FILE":"field_measure_value_completeness.sql","CATEGORY":"Completeness","SUBCATEGORY":"","CONTEXT":"Verification","checkId":758,"FAILED":0,"THRESHOLD_VALUE":100,"_row":"10.103"},{"NUM_VIOLATED_ROWS":14929949,"PCT_VIOLATED_ROWS":0.116,"NUM_DENOMINATOR_ROWS":128742181,"EXECUTION_TIME":"1.002973 secs","QUERY_TEXT":"\r\n/*********\r\nMEASURE_VALUE_COMPLETENESS\r\nComputing number of null values and the proportion to total records per field\r\n\r\nParameters used in this template:\r\ncdmDatabaseSchema = cdm_ibm_mdcd_v993.dbo\r\ncdmTableName = DEVICE_EXPOSURE\r\ncdmFieldName = provider_id\r\n\r\n**********/\r\n\r\n\r\nSELECT num_violated_rows, CASE WHEN denominator.num_rows = 0 THEN 0 ELSE 1.0*num_violated_rows/denominator.num_rows END  AS pct_violated_rows, \r\n  denominator.num_rows as num_denominator_rows\r\nFROM\r\n(\r\n\tSELECT COUNT_BIG(violated_rows.violating_field) AS num_violated_rows\r\n\tFROM\r\n\t(\r\n\t\tSELECT 'DEVICE_EXPOSURE.provider_id' AS violating_field, cdmTable.* \r\n\t\tFROM cdm_ibm_mdcd_v993.dbo.DEVICE_EXPOSURE cdmTable\r\n\t\t\r\n\t\tWHERE cdmTable.provider_id IS NULL\r\n\t) violated_rows\r\n) violated_row_count,\r\n( \r\n\tSELECT COUNT_BIG(*) AS num_rows\r\n\tFROM cdm_ibm_mdcd_v993.dbo.DEVICE_EXPOSURE cdmTable\r\n\t\r\n) denominator\r\n;\r\n","CHECK_NAME":"measureValueCompleteness","CHECK_LEVEL":"FIELD","CHECK_DESCRIPTION":"The number and percent of records with a NULL value in the provider_id of the DEVICE_EXPOSURE.","CDM_TABLE_NAME":"DEVICE_EXPOSURE","CDM_FIELD_NAME":"provider_id","SQL_FILE":"field_measure_value_completeness.sql","CATEGORY":"Completeness","SUBCATEGORY":"","CONTEXT":"Verification","checkId":759,"FAILED":0,"THRESHOLD_VALUE":100,"_row":"10.104"},{"NUM_VIOLATED_ROWS":14929949,"PCT_VIOLATED_ROWS":0.116,"NUM_DENOMINATOR_ROWS":128742181,"EXECUTION_TIME":"1.177947 secs","QUERY_TEXT":"\r\n/*********\r\nMEASURE_VALUE_COMPLETENESS\r\nComputing number of null values and the proportion to total records per field\r\n\r\nParameters used in this template:\r\ncdmDatabaseSchema = cdm_ibm_mdcd_v993.dbo\r\ncdmTableName = DEVICE_EXPOSURE\r\ncdmFieldName = visit_occurrence_id\r\n\r\n**********/\r\n\r\n\r\nSELECT num_violated_rows, CASE WHEN denominator.num_rows = 0 THEN 0 ELSE 1.0*num_violated_rows/denominator.num_rows END  AS pct_violated_rows, \r\n  denominator.num_rows as num_denominator_rows\r\nFROM\r\n(\r\n\tSELECT COUNT_BIG(violated_rows.violating_field) AS num_violated_rows\r\n\tFROM\r\n\t(\r\n\t\tSELECT 'DEVICE_EXPOSURE.visit_occurrence_id' AS violating_field, cdmTable.* \r\n\t\tFROM cdm_ibm_mdcd_v993.dbo.DEVICE_EXPOSURE cdmTable\r\n\t\t\r\n\t\tWHERE cdmTable.visit_occurrence_id IS NULL\r\n\t) violated_rows\r\n) violated_row_count,\r\n( \r\n\tSELECT COUNT_BIG(*) AS num_rows\r\n\tFROM cdm_ibm_mdcd_v993.dbo.DEVICE_EXPOSURE cdmTable\r\n\t\r\n) denominator\r\n;\r\n","CHECK_NAME":"measureValueCompleteness","CHECK_LEVEL":"FIELD","CHECK_DESCRIPTION":"The number and percent of records with a NULL value in the visit_occurrence_id of the DEVICE_EXPOSURE.","CDM_TABLE_NAME":"DEVICE_EXPOSURE","CDM_FIELD_NAME":"visit_occurrence_id","SQL_FILE":"field_measure_value_completeness.sql","CATEGORY":"Completeness","SUBCATEGORY":"","CONTEXT":"Verification","checkId":760,"FAILED":0,"THRESHOLD_VALUE":100,"_row":"10.105"},{"NUM_VIOLATED_ROWS":78976936,"PCT_VIOLATED_ROWS":0.6135,"NUM_DENOMINATOR_ROWS":128742181,"EXECUTION_TIME":"1.598961 secs","QUERY_TEXT":"\r\n/*********\r\nMEASURE_VALUE_COMPLETENESS\r\nComputing number of null values and the proportion to total records per field\r\n\r\nParameters used in this template:\r\ncdmDatabaseSchema = cdm_ibm_mdcd_v993.dbo\r\ncdmTableName = DEVICE_EXPOSURE\r\ncdmFieldName = visit_detail_id\r\n\r\n**********/\r\n\r\n\r\nSELECT num_violated_rows, CASE WHEN denominator.num_rows = 0 THEN 0 ELSE 1.0*num_violated_rows/denominator.num_rows END  AS pct_violated_rows, \r\n  denominator.num_rows as num_denominator_rows\r\nFROM\r\n(\r\n\tSELECT COUNT_BIG(violated_rows.violating_field) AS num_violated_rows\r\n\tFROM\r\n\t(\r\n\t\tSELECT 'DEVICE_EXPOSURE.visit_detail_id' AS violating_field, cdmTable.* \r\n\t\tFROM cdm_ibm_mdcd_v993.dbo.DEVICE_EXPOSURE cdmTable\r\n\t\t\r\n\t\tWHERE cdmTable.visit_detail_id IS NULL\r\n\t) violated_rows\r\n) violated_row_count,\r\n( \r\n\tSELECT COUNT_BIG(*) AS num_rows\r\n\tFROM cdm_ibm_mdcd_v993.dbo.DEVICE_EXPOSURE cdmTable\r\n\t\r\n) denominator\r\n;\r\n","CHECK_NAME":"measureValueCompleteness","CHECK_LEVEL":"FIELD","CHECK_DESCRIPTION":"The number and percent of records with a NULL value in the visit_detail_id of the DEVICE_EXPOSURE.","CDM_TABLE_NAME":"DEVICE_EXPOSURE","CDM_FIELD_NAME":"visit_detail_id","SQL_FILE":"field_measure_value_completeness.sql","CATEGORY":"Completeness","SUBCATEGORY":"","CONTEXT":"Verification","checkId":761,"FAILED":0,"THRESHOLD_VALUE":100,"_row":"10.106"},{"NUM_VIOLATED_ROWS":0,"PCT_VIOLATED_ROWS":0,"NUM_DENOMINATOR_ROWS":128742181,"EXECUTION_TIME":"4.348869 secs","QUERY_TEXT":"\r\n/*********\r\nMEASURE_VALUE_COMPLETENESS\r\nComputing number of null values and the proportion to total records per field\r\n\r\nParameters used in this template:\r\ncdmDatabaseSchema = cdm_ibm_mdcd_v993.dbo\r\ncdmTableName = DEVICE_EXPOSURE\r\ncdmFieldName = device_source_value\r\n\r\n**********/\r\n\r\n\r\nSELECT num_violated_rows, CASE WHEN denominator.num_rows = 0 THEN 0 ELSE 1.0*num_violated_rows/denominator.num_rows END  AS pct_violated_rows, \r\n  denominator.num_rows as num_denominator_rows\r\nFROM\r\n(\r\n\tSELECT COUNT_BIG(violated_rows.violating_field) AS num_violated_rows\r\n\tFROM\r\n\t(\r\n\t\tSELECT 'DEVICE_EXPOSURE.device_source_value' AS violating_field, cdmTable.* \r\n\t\tFROM cdm_ibm_mdcd_v993.dbo.DEVICE_EXPOSURE cdmTable\r\n\t\t\r\n\t\tWHERE cdmTable.device_source_value IS NULL\r\n\t) violated_rows\r\n) violated_row_count,\r\n( \r\n\tSELECT COUNT_BIG(*) AS num_rows\r\n\tFROM cdm_ibm_mdcd_v993.dbo.DEVICE_EXPOSURE cdmTable\r\n\t\r\n) denominator\r\n;\r\n","CHECK_NAME":"measureValueCompleteness","CHECK_LEVEL":"FIELD","CHECK_DESCRIPTION":"The number and percent of records with a NULL value in the device_source_value of the DEVICE_EXPOSURE.","CDM_TABLE_NAME":"DEVICE_EXPOSURE","CDM_FIELD_NAME":"device_source_value","SQL_FILE":"field_measure_value_completeness.sql","CATEGORY":"Completeness","SUBCATEGORY":"","CONTEXT":"Verification","checkId":762,"FAILED":0,"THRESHOLD_VALUE":100,"_row":"10.107"},{"NUM_VIOLATED_ROWS":0,"PCT_VIOLATED_ROWS":0,"NUM_DENOMINATOR_ROWS":128742181,"EXECUTION_TIME":"0.839999 secs","QUERY_TEXT":"\r\n/*********\r\nMEASURE_VALUE_COMPLETENESS\r\nComputing number of null values and the proportion to total records per field\r\n\r\nParameters used in this template:\r\ncdmDatabaseSchema = cdm_ibm_mdcd_v993.dbo\r\ncdmTableName = DEVICE_EXPOSURE\r\ncdmFieldName = device_source_concept_id\r\n\r\n**********/\r\n\r\n\r\nSELECT num_violated_rows, CASE WHEN denominator.num_rows = 0 THEN 0 ELSE 1.0*num_violated_rows/denominator.num_rows END  AS pct_violated_rows, \r\n  denominator.num_rows as num_denominator_rows\r\nFROM\r\n(\r\n\tSELECT COUNT_BIG(violated_rows.violating_field) AS num_violated_rows\r\n\tFROM\r\n\t(\r\n\t\tSELECT 'DEVICE_EXPOSURE.device_source_concept_id' AS violating_field, cdmTable.* \r\n\t\tFROM cdm_ibm_mdcd_v993.dbo.DEVICE_EXPOSURE cdmTable\r\n\t\t\r\n\t\tWHERE cdmTable.device_source_concept_id IS NULL\r\n\t) violated_rows\r\n) violated_row_count,\r\n( \r\n\tSELECT COUNT_BIG(*) AS num_rows\r\n\tFROM cdm_ibm_mdcd_v993.dbo.DEVICE_EXPOSURE cdmTable\r\n\t\r\n) denominator\r\n;\r\n","CHECK_NAME":"measureValueCompleteness","CHECK_LEVEL":"FIELD","CHECK_DESCRIPTION":"The number and percent of records with a NULL value in the device_source_concept_id of the DEVICE_EXPOSURE.","CDM_TABLE_NAME":"DEVICE_EXPOSURE","CDM_FIELD_NAME":"device_source_concept_id","SQL_FILE":"field_measure_value_completeness.sql","CATEGORY":"Completeness","SUBCATEGORY":"","CONTEXT":"Verification","checkId":763,"FAILED":0,"THRESHOLD_VALUE":100,"_row":"10.108"},{"NUM_VIOLATED_ROWS":0,"PCT_VIOLATED_ROWS":0,"NUM_DENOMINATOR_ROWS":543034374,"EXECUTION_TIME":"0.329993 secs","QUERY_TEXT":"\r\n/*********\r\nMEASURE_VALUE_COMPLETENESS\r\nComputing number of null values and the proportion to total records per field\r\n\r\nParameters used in this template:\r\ncdmDatabaseSchema = cdm_ibm_mdcd_v993.dbo\r\ncdmTableName = MEASUREMENT\r\ncdmFieldName = measurement_id\r\n\r\n**********/\r\n\r\n\r\nSELECT num_violated_rows, CASE WHEN denominator.num_rows = 0 THEN 0 ELSE 1.0*num_violated_rows/denominator.num_rows END  AS pct_violated_rows, \r\n  denominator.num_rows as num_denominator_rows\r\nFROM\r\n(\r\n\tSELECT COUNT_BIG(violated_rows.violating_field) AS num_violated_rows\r\n\tFROM\r\n\t(\r\n\t\tSELECT 'MEASUREMENT.measurement_id' AS violating_field, cdmTable.* \r\n\t\tFROM cdm_ibm_mdcd_v993.dbo.MEASUREMENT cdmTable\r\n\t\t\r\n\t\tWHERE cdmTable.measurement_id IS NULL\r\n\t) violated_rows\r\n) violated_row_count,\r\n( \r\n\tSELECT COUNT_BIG(*) AS num_rows\r\n\tFROM cdm_ibm_mdcd_v993.dbo.MEASUREMENT cdmTable\r\n\t\r\n) denominator\r\n;\r\n","CHECK_NAME":"measureValueCompleteness","CHECK_LEVEL":"FIELD","CHECK_DESCRIPTION":"The number and percent of records with a NULL value in the measurement_id of the MEASUREMENT.","CDM_TABLE_NAME":"MEASUREMENT","CDM_FIELD_NAME":"measurement_id","SQL_FILE":"field_measure_value_completeness.sql","CATEGORY":"Completeness","SUBCATEGORY":"","CONTEXT":"Verification","checkId":764,"FAILED":0,"THRESHOLD_VALUE":0,"_row":"10.109"},{"NUM_VIOLATED_ROWS":0,"PCT_VIOLATED_ROWS":0,"NUM_DENOMINATOR_ROWS":543034374,"EXECUTION_TIME":"0.651939 secs","QUERY_TEXT":"\r\n/*********\r\nMEASURE_VALUE_COMPLETENESS\r\nComputing number of null values and the proportion to total records per field\r\n\r\nParameters used in this template:\r\ncdmDatabaseSchema = cdm_ibm_mdcd_v993.dbo\r\ncdmTableName = MEASUREMENT\r\ncdmFieldName = person_id\r\n\r\n**********/\r\n\r\n\r\nSELECT num_violated_rows, CASE WHEN denominator.num_rows = 0 THEN 0 ELSE 1.0*num_violated_rows/denominator.num_rows END  AS pct_violated_rows, \r\n  denominator.num_rows as num_denominator_rows\r\nFROM\r\n(\r\n\tSELECT COUNT_BIG(violated_rows.violating_field) AS num_violated_rows\r\n\tFROM\r\n\t(\r\n\t\tSELECT 'MEASUREMENT.person_id' AS violating_field, cdmTable.* \r\n\t\tFROM cdm_ibm_mdcd_v993.dbo.MEASUREMENT cdmTable\r\n\t\t\r\n\t\tWHERE cdmTable.person_id IS NULL\r\n\t) violated_rows\r\n) violated_row_count,\r\n( \r\n\tSELECT COUNT_BIG(*) AS num_rows\r\n\tFROM cdm_ibm_mdcd_v993.dbo.MEASUREMENT cdmTable\r\n\t\r\n) denominator\r\n;\r\n","CHECK_NAME":"measureValueCompleteness","CHECK_LEVEL":"FIELD","CHECK_DESCRIPTION":"The number and percent of records with a NULL value in the person_id of the MEASUREMENT.","CDM_TABLE_NAME":"MEASUREMENT","CDM_FIELD_NAME":"person_id","SQL_FILE":"field_measure_value_completeness.sql","CATEGORY":"Completeness","SUBCATEGORY":"","CONTEXT":"Verification","checkId":765,"FAILED":0,"THRESHOLD_VALUE":0,"_row":"10.110"},{"NUM_VIOLATED_ROWS":0,"PCT_VIOLATED_ROWS":0,"NUM_DENOMINATOR_ROWS":543034374,"EXECUTION_TIME":"0.572978 secs","QUERY_TEXT":"\r\n/*********\r\nMEASURE_VALUE_COMPLETENESS\r\nComputing number of null values and the proportion to total records per field\r\n\r\nParameters used in this template:\r\ncdmDatabaseSchema = cdm_ibm_mdcd_v993.dbo\r\ncdmTableName = MEASUREMENT\r\ncdmFieldName = measurement_concept_id\r\n\r\n**********/\r\n\r\n\r\nSELECT num_violated_rows, CASE WHEN denominator.num_rows = 0 THEN 0 ELSE 1.0*num_violated_rows/denominator.num_rows END  AS pct_violated_rows, \r\n  denominator.num_rows as num_denominator_rows\r\nFROM\r\n(\r\n\tSELECT COUNT_BIG(violated_rows.violating_field) AS num_violated_rows\r\n\tFROM\r\n\t(\r\n\t\tSELECT 'MEASUREMENT.measurement_concept_id' AS violating_field, cdmTable.* \r\n\t\tFROM cdm_ibm_mdcd_v993.dbo.MEASUREMENT cdmTable\r\n\t\t\r\n\t\tWHERE cdmTable.measurement_concept_id IS NULL\r\n\t) violated_rows\r\n) violated_row_count,\r\n( \r\n\tSELECT COUNT_BIG(*) AS num_rows\r\n\tFROM cdm_ibm_mdcd_v993.dbo.MEASUREMENT cdmTable\r\n\t\r\n) denominator\r\n;\r\n","CHECK_NAME":"measureValueCompleteness","CHECK_LEVEL":"FIELD","CHECK_DESCRIPTION":"The number and percent of records with a NULL value in the measurement_concept_id of the MEASUREMENT.","CDM_TABLE_NAME":"MEASUREMENT","CDM_FIELD_NAME":"measurement_concept_id","SQL_FILE":"field_measure_value_completeness.sql","CATEGORY":"Completeness","SUBCATEGORY":"","CONTEXT":"Verification","checkId":766,"FAILED":0,"THRESHOLD_VALUE":0,"_row":"10.111"},{"NUM_VIOLATED_ROWS":0,"PCT_VIOLATED_ROWS":0,"NUM_DENOMINATOR_ROWS":543034374,"EXECUTION_TIME":"1.297969 secs","QUERY_TEXT":"\r\n/*********\r\nMEASURE_VALUE_COMPLETENESS\r\nComputing number of null values and the proportion to total records per field\r\n\r\nParameters used in this template:\r\ncdmDatabaseSchema = cdm_ibm_mdcd_v993.dbo\r\ncdmTableName = MEASUREMENT\r\ncdmFieldName = measurement_date\r\n\r\n**********/\r\n\r\n\r\nSELECT num_violated_rows, CASE WHEN denominator.num_rows = 0 THEN 0 ELSE 1.0*num_violated_rows/denominator.num_rows END  AS pct_violated_rows, \r\n  denominator.num_rows as num_denominator_rows\r\nFROM\r\n(\r\n\tSELECT COUNT_BIG(violated_rows.violating_field) AS num_violated_rows\r\n\tFROM\r\n\t(\r\n\t\tSELECT 'MEASUREMENT.measurement_date' AS violating_field, cdmTable.* \r\n\t\tFROM cdm_ibm_mdcd_v993.dbo.MEASUREMENT cdmTable\r\n\t\t\r\n\t\tWHERE cdmTable.measurement_date IS NULL\r\n\t) violated_rows\r\n) violated_row_count,\r\n( \r\n\tSELECT COUNT_BIG(*) AS num_rows\r\n\tFROM cdm_ibm_mdcd_v993.dbo.MEASUREMENT cdmTable\r\n\t\r\n) denominator\r\n;\r\n","CHECK_NAME":"measureValueCompleteness","CHECK_LEVEL":"FIELD","CHECK_DESCRIPTION":"The number and percent of records with a NULL value in the measurement_date of the MEASUREMENT.","CDM_TABLE_NAME":"MEASUREMENT","CDM_FIELD_NAME":"measurement_date","SQL_FILE":"field_measure_value_completeness.sql","CATEGORY":"Completeness","SUBCATEGORY":"","CONTEXT":"Verification","checkId":767,"FAILED":0,"THRESHOLD_VALUE":0,"_row":"10.112"},{"NUM_VIOLATED_ROWS":543034374,"PCT_VIOLATED_ROWS":1,"NUM_DENOMINATOR_ROWS":543034374,"EXECUTION_TIME":"3.903893 secs","QUERY_TEXT":"\r\n/*********\r\nMEASURE_VALUE_COMPLETENESS\r\nComputing number of null values and the proportion to total records per field\r\n\r\nParameters used in this template:\r\ncdmDatabaseSchema = cdm_ibm_mdcd_v993.dbo\r\ncdmTableName = MEASUREMENT\r\ncdmFieldName = measurement_datetime\r\n\r\n**********/\r\n\r\n\r\nSELECT num_violated_rows, CASE WHEN denominator.num_rows = 0 THEN 0 ELSE 1.0*num_violated_rows/denominator.num_rows END  AS pct_violated_rows, \r\n  denominator.num_rows as num_denominator_rows\r\nFROM\r\n(\r\n\tSELECT COUNT_BIG(violated_rows.violating_field) AS num_violated_rows\r\n\tFROM\r\n\t(\r\n\t\tSELECT 'MEASUREMENT.measurement_datetime' AS violating_field, cdmTable.* \r\n\t\tFROM cdm_ibm_mdcd_v993.dbo.MEASUREMENT cdmTable\r\n\t\t\r\n\t\tWHERE cdmTable.measurement_datetime IS NULL\r\n\t) violated_rows\r\n) violated_row_count,\r\n( \r\n\tSELECT COUNT_BIG(*) AS num_rows\r\n\tFROM cdm_ibm_mdcd_v993.dbo.MEASUREMENT cdmTable\r\n\t\r\n) denominator\r\n;\r\n","CHECK_NAME":"measureValueCompleteness","CHECK_LEVEL":"FIELD","CHECK_DESCRIPTION":"The number and percent of records with a NULL value in the measurement_datetime of the MEASUREMENT.","CDM_TABLE_NAME":"MEASUREMENT","CDM_FIELD_NAME":"measurement_datetime","SQL_FILE":"field_measure_value_completeness.sql","CATEGORY":"Completeness","SUBCATEGORY":"","CONTEXT":"Verification","checkId":768,"FAILED":0,"THRESHOLD_VALUE":100,"_row":"10.113"},{"NUM_VIOLATED_ROWS":543034374,"PCT_VIOLATED_ROWS":1,"NUM_DENOMINATOR_ROWS":543034374,"EXECUTION_TIME":"7.310798 secs","QUERY_TEXT":"\r\n/*********\r\nMEASURE_VALUE_COMPLETENESS\r\nComputing number of null values and the proportion to total records per field\r\n\r\nParameters used in this template:\r\ncdmDatabaseSchema = cdm_ibm_mdcd_v993.dbo\r\ncdmTableName = MEASUREMENT\r\ncdmFieldName = measurement_time\r\n\r\n**********/\r\n\r\n\r\nSELECT num_violated_rows, CASE WHEN denominator.num_rows = 0 THEN 0 ELSE 1.0*num_violated_rows/denominator.num_rows END  AS pct_violated_rows, \r\n  denominator.num_rows as num_denominator_rows\r\nFROM\r\n(\r\n\tSELECT COUNT_BIG(violated_rows.violating_field) AS num_violated_rows\r\n\tFROM\r\n\t(\r\n\t\tSELECT 'MEASUREMENT.measurement_time' AS violating_field, cdmTable.* \r\n\t\tFROM cdm_ibm_mdcd_v993.dbo.MEASUREMENT cdmTable\r\n\t\t\r\n\t\tWHERE cdmTable.measurement_time IS NULL\r\n\t) violated_rows\r\n) violated_row_count,\r\n( \r\n\tSELECT COUNT_BIG(*) AS num_rows\r\n\tFROM cdm_ibm_mdcd_v993.dbo.MEASUREMENT cdmTable\r\n\t\r\n) denominator\r\n;\r\n","CHECK_NAME":"measureValueCompleteness","CHECK_LEVEL":"FIELD","CHECK_DESCRIPTION":"The number and percent of records with a NULL value in the measurement_time of the MEASUREMENT.","CDM_TABLE_NAME":"MEASUREMENT","CDM_FIELD_NAME":"measurement_time","SQL_FILE":"field_measure_value_completeness.sql","CATEGORY":"Completeness","SUBCATEGORY":"","CONTEXT":"Verification","checkId":769,"FAILED":0,"THRESHOLD_VALUE":100,"_row":"10.114"},{"NUM_VIOLATED_ROWS":0,"PCT_VIOLATED_ROWS":0,"NUM_DENOMINATOR_ROWS":543034374,"EXECUTION_TIME":"0.459989 secs","QUERY_TEXT":"\r\n/*********\r\nMEASURE_VALUE_COMPLETENESS\r\nComputing number of null values and the proportion to total records per field\r\n\r\nParameters used in this template:\r\ncdmDatabaseSchema = cdm_ibm_mdcd_v993.dbo\r\ncdmTableName = MEASUREMENT\r\ncdmFieldName = measurement_type_concept_id\r\n\r\n**********/\r\n\r\n\r\nSELECT num_violated_rows, CASE WHEN denominator.num_rows = 0 THEN 0 ELSE 1.0*num_violated_rows/denominator.num_rows END  AS pct_violated_rows, \r\n  denominator.num_rows as num_denominator_rows\r\nFROM\r\n(\r\n\tSELECT COUNT_BIG(violated_rows.violating_field) AS num_violated_rows\r\n\tFROM\r\n\t(\r\n\t\tSELECT 'MEASUREMENT.measurement_type_concept_id' AS violating_field, cdmTable.* \r\n\t\tFROM cdm_ibm_mdcd_v993.dbo.MEASUREMENT cdmTable\r\n\t\t\r\n\t\tWHERE cdmTable.measurement_type_concept_id IS NULL\r\n\t) violated_rows\r\n) violated_row_count,\r\n( \r\n\tSELECT COUNT_BIG(*) AS num_rows\r\n\tFROM cdm_ibm_mdcd_v993.dbo.MEASUREMENT cdmTable\r\n\t\r\n) denominator\r\n;\r\n","CHECK_NAME":"measureValueCompleteness","CHECK_LEVEL":"FIELD","CHECK_DESCRIPTION":"The number and percent of records with a NULL value in the measurement_type_concept_id of the MEASUREMENT.","CDM_TABLE_NAME":"MEASUREMENT","CDM_FIELD_NAME":"measurement_type_concept_id","SQL_FILE":"field_measure_value_completeness.sql","CATEGORY":"Completeness","SUBCATEGORY":"","CONTEXT":"Verification","checkId":770,"FAILED":0,"THRESHOLD_VALUE":0,"_row":"10.115"},{"NUM_VIOLATED_ROWS":0,"PCT_VIOLATED_ROWS":0,"NUM_DENOMINATOR_ROWS":543034374,"EXECUTION_TIME":"2.864916 secs","QUERY_TEXT":"\r\n/*********\r\nMEASURE_VALUE_COMPLETENESS\r\nComputing number of null values and the proportion to total records per field\r\n\r\nParameters used in this template:\r\ncdmDatabaseSchema = cdm_ibm_mdcd_v993.dbo\r\ncdmTableName = MEASUREMENT\r\ncdmFieldName = operator_concept_id\r\n\r\n**********/\r\n\r\n\r\nSELECT num_violated_rows, CASE WHEN denominator.num_rows = 0 THEN 0 ELSE 1.0*num_violated_rows/denominator.num_rows END  AS pct_violated_rows, \r\n  denominator.num_rows as num_denominator_rows\r\nFROM\r\n(\r\n\tSELECT COUNT_BIG(violated_rows.violating_field) AS num_violated_rows\r\n\tFROM\r\n\t(\r\n\t\tSELECT 'MEASUREMENT.operator_concept_id' AS violating_field, cdmTable.* \r\n\t\tFROM cdm_ibm_mdcd_v993.dbo.MEASUREMENT cdmTable\r\n\t\t\r\n\t\tWHERE cdmTable.operator_concept_id IS NULL\r\n\t) violated_rows\r\n) violated_row_count,\r\n( \r\n\tSELECT COUNT_BIG(*) AS num_rows\r\n\tFROM cdm_ibm_mdcd_v993.dbo.MEASUREMENT cdmTable\r\n\t\r\n) denominator\r\n;\r\n","CHECK_NAME":"measureValueCompleteness","CHECK_LEVEL":"FIELD","CHECK_DESCRIPTION":"The number and percent of records with a NULL value in the operator_concept_id of the MEASUREMENT.","CDM_TABLE_NAME":"MEASUREMENT","CDM_FIELD_NAME":"operator_concept_id","SQL_FILE":"field_measure_value_completeness.sql","CATEGORY":"Completeness","SUBCATEGORY":"","CONTEXT":"Verification","checkId":771,"FAILED":0,"THRESHOLD_VALUE":100,"_row":"10.116"},{"NUM_VIOLATED_ROWS":543034374,"PCT_VIOLATED_ROWS":1,"NUM_DENOMINATOR_ROWS":543034374,"EXECUTION_TIME":"2.213943 secs","QUERY_TEXT":"\r\n/*********\r\nMEASURE_VALUE_COMPLETENESS\r\nComputing number of null values and the proportion to total records per field\r\n\r\nParameters used in this template:\r\ncdmDatabaseSchema = cdm_ibm_mdcd_v993.dbo\r\ncdmTableName = MEASUREMENT\r\ncdmFieldName = value_as_number\r\n\r\n**********/\r\n\r\n\r\nSELECT num_violated_rows, CASE WHEN denominator.num_rows = 0 THEN 0 ELSE 1.0*num_violated_rows/denominator.num_rows END  AS pct_violated_rows, \r\n  denominator.num_rows as num_denominator_rows\r\nFROM\r\n(\r\n\tSELECT COUNT_BIG(violated_rows.violating_field) AS num_violated_rows\r\n\tFROM\r\n\t(\r\n\t\tSELECT 'MEASUREMENT.value_as_number' AS violating_field, cdmTable.* \r\n\t\tFROM cdm_ibm_mdcd_v993.dbo.MEASUREMENT cdmTable\r\n\t\t\r\n\t\tWHERE cdmTable.value_as_number IS NULL\r\n\t) violated_rows\r\n) violated_row_count,\r\n( \r\n\tSELECT COUNT_BIG(*) AS num_rows\r\n\tFROM cdm_ibm_mdcd_v993.dbo.MEASUREMENT cdmTable\r\n\t\r\n) denominator\r\n;\r\n","CHECK_NAME":"measureValueCompleteness","CHECK_LEVEL":"FIELD","CHECK_DESCRIPTION":"The number and percent of records with a NULL value in the value_as_number of the MEASUREMENT.","CDM_TABLE_NAME":"MEASUREMENT","CDM_FIELD_NAME":"value_as_number","SQL_FILE":"field_measure_value_completeness.sql","CATEGORY":"Completeness","SUBCATEGORY":"","CONTEXT":"Verification","checkId":772,"FAILED":0,"THRESHOLD_VALUE":100,"_row":"10.117"},{"NUM_VIOLATED_ROWS":0,"PCT_VIOLATED_ROWS":0,"NUM_DENOMINATOR_ROWS":543034374,"EXECUTION_TIME":"0.806975 secs","QUERY_TEXT":"\r\n/*********\r\nMEASURE_VALUE_COMPLETENESS\r\nComputing number of null values and the proportion to total records per field\r\n\r\nParameters used in this template:\r\ncdmDatabaseSchema = cdm_ibm_mdcd_v993.dbo\r\ncdmTableName = MEASUREMENT\r\ncdmFieldName = value_as_concept_id\r\n\r\n**********/\r\n\r\n\r\nSELECT num_violated_rows, CASE WHEN denominator.num_rows = 0 THEN 0 ELSE 1.0*num_violated_rows/denominator.num_rows END  AS pct_violated_rows, \r\n  denominator.num_rows as num_denominator_rows\r\nFROM\r\n(\r\n\tSELECT COUNT_BIG(violated_rows.violating_field) AS num_violated_rows\r\n\tFROM\r\n\t(\r\n\t\tSELECT 'MEASUREMENT.value_as_concept_id' AS violating_field, cdmTable.* \r\n\t\tFROM cdm_ibm_mdcd_v993.dbo.MEASUREMENT cdmTable\r\n\t\t\r\n\t\tWHERE cdmTable.value_as_concept_id IS NULL\r\n\t) violated_rows\r\n) violated_row_count,\r\n( \r\n\tSELECT COUNT_BIG(*) AS num_rows\r\n\tFROM cdm_ibm_mdcd_v993.dbo.MEASUREMENT cdmTable\r\n\t\r\n) denominator\r\n;\r\n","CHECK_NAME":"measureValueCompleteness","CHECK_LEVEL":"FIELD","CHECK_DESCRIPTION":"The number and percent of records with a NULL value in the value_as_concept_id of the MEASUREMENT.","CDM_TABLE_NAME":"MEASUREMENT","CDM_FIELD_NAME":"value_as_concept_id","SQL_FILE":"field_measure_value_completeness.sql","CATEGORY":"Completeness","SUBCATEGORY":"","CONTEXT":"Verification","checkId":773,"FAILED":0,"THRESHOLD_VALUE":100,"_row":"10.118"},{"NUM_VIOLATED_ROWS":0,"PCT_VIOLATED_ROWS":0,"NUM_DENOMINATOR_ROWS":543034374,"EXECUTION_TIME":"0.548985 secs","QUERY_TEXT":"\r\n/*********\r\nMEASURE_VALUE_COMPLETENESS\r\nComputing number of null values and the proportion to total records per field\r\n\r\nParameters used in this template:\r\ncdmDatabaseSchema = cdm_ibm_mdcd_v993.dbo\r\ncdmTableName = MEASUREMENT\r\ncdmFieldName = unit_concept_id\r\n\r\n**********/\r\n\r\n\r\nSELECT num_violated_rows, CASE WHEN denominator.num_rows = 0 THEN 0 ELSE 1.0*num_violated_rows/denominator.num_rows END  AS pct_violated_rows, \r\n  denominator.num_rows as num_denominator_rows\r\nFROM\r\n(\r\n\tSELECT COUNT_BIG(violated_rows.violating_field) AS num_violated_rows\r\n\tFROM\r\n\t(\r\n\t\tSELECT 'MEASUREMENT.unit_concept_id' AS violating_field, cdmTable.* \r\n\t\tFROM cdm_ibm_mdcd_v993.dbo.MEASUREMENT cdmTable\r\n\t\t\r\n\t\tWHERE cdmTable.unit_concept_id IS NULL\r\n\t) violated_rows\r\n) violated_row_count,\r\n( \r\n\tSELECT COUNT_BIG(*) AS num_rows\r\n\tFROM cdm_ibm_mdcd_v993.dbo.MEASUREMENT cdmTable\r\n\t\r\n) denominator\r\n;\r\n","CHECK_NAME":"measureValueCompleteness","CHECK_LEVEL":"FIELD","CHECK_DESCRIPTION":"The number and percent of records with a NULL value in the unit_concept_id of the MEASUREMENT.","CDM_TABLE_NAME":"MEASUREMENT","CDM_FIELD_NAME":"unit_concept_id","SQL_FILE":"field_measure_value_completeness.sql","CATEGORY":"Completeness","SUBCATEGORY":"","CONTEXT":"Verification","checkId":774,"FAILED":0,"THRESHOLD_VALUE":100,"_row":"10.119"},{"NUM_VIOLATED_ROWS":543034374,"PCT_VIOLATED_ROWS":1,"NUM_DENOMINATOR_ROWS":543034374,"EXECUTION_TIME":"1.003974 secs","QUERY_TEXT":"\r\n/*********\r\nMEASURE_VALUE_COMPLETENESS\r\nComputing number of null values and the proportion to total records per field\r\n\r\nParameters used in this template:\r\ncdmDatabaseSchema = cdm_ibm_mdcd_v993.dbo\r\ncdmTableName = MEASUREMENT\r\ncdmFieldName = range_low\r\n\r\n**********/\r\n\r\n\r\nSELECT num_violated_rows, CASE WHEN denominator.num_rows = 0 THEN 0 ELSE 1.0*num_violated_rows/denominator.num_rows END  AS pct_violated_rows, \r\n  denominator.num_rows as num_denominator_rows\r\nFROM\r\n(\r\n\tSELECT COUNT_BIG(violated_rows.violating_field) AS num_violated_rows\r\n\tFROM\r\n\t(\r\n\t\tSELECT 'MEASUREMENT.range_low' AS violating_field, cdmTable.* \r\n\t\tFROM cdm_ibm_mdcd_v993.dbo.MEASUREMENT cdmTable\r\n\t\t\r\n\t\tWHERE cdmTable.range_low IS NULL\r\n\t) violated_rows\r\n) violated_row_count,\r\n( \r\n\tSELECT COUNT_BIG(*) AS num_rows\r\n\tFROM cdm_ibm_mdcd_v993.dbo.MEASUREMENT cdmTable\r\n\t\r\n) denominator\r\n;\r\n","CHECK_NAME":"measureValueCompleteness","CHECK_LEVEL":"FIELD","CHECK_DESCRIPTION":"The number and percent of records with a NULL value in the range_low of the MEASUREMENT.","CDM_TABLE_NAME":"MEASUREMENT","CDM_FIELD_NAME":"range_low","SQL_FILE":"field_measure_value_completeness.sql","CATEGORY":"Completeness","SUBCATEGORY":"","CONTEXT":"Verification","checkId":775,"FAILED":0,"THRESHOLD_VALUE":100,"_row":"10.120"},{"NUM_VIOLATED_ROWS":543034374,"PCT_VIOLATED_ROWS":1,"NUM_DENOMINATOR_ROWS":543034374,"EXECUTION_TIME":"1.004971 secs","QUERY_TEXT":"\r\n/*********\r\nMEASURE_VALUE_COMPLETENESS\r\nComputing number of null values and the proportion to total records per field\r\n\r\nParameters used in this template:\r\ncdmDatabaseSchema = cdm_ibm_mdcd_v993.dbo\r\ncdmTableName = MEASUREMENT\r\ncdmFieldName = range_high\r\n\r\n**********/\r\n\r\n\r\nSELECT num_violated_rows, CASE WHEN denominator.num_rows = 0 THEN 0 ELSE 1.0*num_violated_rows/denominator.num_rows END  AS pct_violated_rows, \r\n  denominator.num_rows as num_denominator_rows\r\nFROM\r\n(\r\n\tSELECT COUNT_BIG(violated_rows.violating_field) AS num_violated_rows\r\n\tFROM\r\n\t(\r\n\t\tSELECT 'MEASUREMENT.range_high' AS violating_field, cdmTable.* \r\n\t\tFROM cdm_ibm_mdcd_v993.dbo.MEASUREMENT cdmTable\r\n\t\t\r\n\t\tWHERE cdmTable.range_high IS NULL\r\n\t) violated_rows\r\n) violated_row_count,\r\n( \r\n\tSELECT COUNT_BIG(*) AS num_rows\r\n\tFROM cdm_ibm_mdcd_v993.dbo.MEASUREMENT cdmTable\r\n\t\r\n) denominator\r\n;\r\n","CHECK_NAME":"measureValueCompleteness","CHECK_LEVEL":"FIELD","CHECK_DESCRIPTION":"The number and percent of records with a NULL value in the range_high of the MEASUREMENT.","CDM_TABLE_NAME":"MEASUREMENT","CDM_FIELD_NAME":"range_high","SQL_FILE":"field_measure_value_completeness.sql","CATEGORY":"Completeness","SUBCATEGORY":"","CONTEXT":"Verification","checkId":776,"FAILED":0,"THRESHOLD_VALUE":100,"_row":"10.121"},{"NUM_VIOLATED_ROWS":0,"PCT_VIOLATED_ROWS":0,"NUM_DENOMINATOR_ROWS":543034374,"EXECUTION_TIME":"1.147937 secs","QUERY_TEXT":"\r\n/*********\r\nMEASURE_VALUE_COMPLETENESS\r\nComputing number of null values and the proportion to total records per field\r\n\r\nParameters used in this template:\r\ncdmDatabaseSchema = cdm_ibm_mdcd_v993.dbo\r\ncdmTableName = MEASUREMENT\r\ncdmFieldName = provider_id\r\n\r\n**********/\r\n\r\n\r\nSELECT num_violated_rows, CASE WHEN denominator.num_rows = 0 THEN 0 ELSE 1.0*num_violated_rows/denominator.num_rows END  AS pct_violated_rows, \r\n  denominator.num_rows as num_denominator_rows\r\nFROM\r\n(\r\n\tSELECT COUNT_BIG(violated_rows.violating_field) AS num_violated_rows\r\n\tFROM\r\n\t(\r\n\t\tSELECT 'MEASUREMENT.provider_id' AS violating_field, cdmTable.* \r\n\t\tFROM cdm_ibm_mdcd_v993.dbo.MEASUREMENT cdmTable\r\n\t\t\r\n\t\tWHERE cdmTable.provider_id IS NULL\r\n\t) violated_rows\r\n) violated_row_count,\r\n( \r\n\tSELECT COUNT_BIG(*) AS num_rows\r\n\tFROM cdm_ibm_mdcd_v993.dbo.MEASUREMENT cdmTable\r\n\t\r\n) denominator\r\n;\r\n","CHECK_NAME":"measureValueCompleteness","CHECK_LEVEL":"FIELD","CHECK_DESCRIPTION":"The number and percent of records with a NULL value in the provider_id of the MEASUREMENT.","CDM_TABLE_NAME":"MEASUREMENT","CDM_FIELD_NAME":"provider_id","SQL_FILE":"field_measure_value_completeness.sql","CATEGORY":"Completeness","SUBCATEGORY":"","CONTEXT":"Verification","checkId":777,"FAILED":0,"THRESHOLD_VALUE":100,"_row":"10.122"},{"NUM_VIOLATED_ROWS":0,"PCT_VIOLATED_ROWS":0,"NUM_DENOMINATOR_ROWS":543034374,"EXECUTION_TIME":"0.911967 secs","QUERY_TEXT":"\r\n/*********\r\nMEASURE_VALUE_COMPLETENESS\r\nComputing number of null values and the proportion to total records per field\r\n\r\nParameters used in this template:\r\ncdmDatabaseSchema = cdm_ibm_mdcd_v993.dbo\r\ncdmTableName = MEASUREMENT\r\ncdmFieldName = visit_occurrence_id\r\n\r\n**********/\r\n\r\n\r\nSELECT num_violated_rows, CASE WHEN denominator.num_rows = 0 THEN 0 ELSE 1.0*num_violated_rows/denominator.num_rows END  AS pct_violated_rows, \r\n  denominator.num_rows as num_denominator_rows\r\nFROM\r\n(\r\n\tSELECT COUNT_BIG(violated_rows.violating_field) AS num_violated_rows\r\n\tFROM\r\n\t(\r\n\t\tSELECT 'MEASUREMENT.visit_occurrence_id' AS violating_field, cdmTable.* \r\n\t\tFROM cdm_ibm_mdcd_v993.dbo.MEASUREMENT cdmTable\r\n\t\t\r\n\t\tWHERE cdmTable.visit_occurrence_id IS NULL\r\n\t) violated_rows\r\n) violated_row_count,\r\n( \r\n\tSELECT COUNT_BIG(*) AS num_rows\r\n\tFROM cdm_ibm_mdcd_v993.dbo.MEASUREMENT cdmTable\r\n\t\r\n) denominator\r\n;\r\n","CHECK_NAME":"measureValueCompleteness","CHECK_LEVEL":"FIELD","CHECK_DESCRIPTION":"The number and percent of records with a NULL value in the visit_occurrence_id of the MEASUREMENT.","CDM_TABLE_NAME":"MEASUREMENT","CDM_FIELD_NAME":"visit_occurrence_id","SQL_FILE":"field_measure_value_completeness.sql","CATEGORY":"Completeness","SUBCATEGORY":"","CONTEXT":"Verification","checkId":778,"FAILED":0,"THRESHOLD_VALUE":100,"_row":"10.123"},{"NUM_VIOLATED_ROWS":411557644,"PCT_VIOLATED_ROWS":0.7579,"NUM_DENOMINATOR_ROWS":543034374,"EXECUTION_TIME":"1.060973 secs","QUERY_TEXT":"\r\n/*********\r\nMEASURE_VALUE_COMPLETENESS\r\nComputing number of null values and the proportion to total records per field\r\n\r\nParameters used in this template:\r\ncdmDatabaseSchema = cdm_ibm_mdcd_v993.dbo\r\ncdmTableName = MEASUREMENT\r\ncdmFieldName = visit_detail_id\r\n\r\n**********/\r\n\r\n\r\nSELECT num_violated_rows, CASE WHEN denominator.num_rows = 0 THEN 0 ELSE 1.0*num_violated_rows/denominator.num_rows END  AS pct_violated_rows, \r\n  denominator.num_rows as num_denominator_rows\r\nFROM\r\n(\r\n\tSELECT COUNT_BIG(violated_rows.violating_field) AS num_violated_rows\r\n\tFROM\r\n\t(\r\n\t\tSELECT 'MEASUREMENT.visit_detail_id' AS violating_field, cdmTable.* \r\n\t\tFROM cdm_ibm_mdcd_v993.dbo.MEASUREMENT cdmTable\r\n\t\t\r\n\t\tWHERE cdmTable.visit_detail_id IS NULL\r\n\t) violated_rows\r\n) violated_row_count,\r\n( \r\n\tSELECT COUNT_BIG(*) AS num_rows\r\n\tFROM cdm_ibm_mdcd_v993.dbo.MEASUREMENT cdmTable\r\n\t\r\n) denominator\r\n;\r\n","CHECK_NAME":"measureValueCompleteness","CHECK_LEVEL":"FIELD","CHECK_DESCRIPTION":"The number and percent of records with a NULL value in the visit_detail_id of the MEASUREMENT.","CDM_TABLE_NAME":"MEASUREMENT","CDM_FIELD_NAME":"visit_detail_id","SQL_FILE":"field_measure_value_completeness.sql","CATEGORY":"Completeness","SUBCATEGORY":"","CONTEXT":"Verification","checkId":779,"FAILED":0,"THRESHOLD_VALUE":100,"_row":"10.124"},{"NUM_VIOLATED_ROWS":0,"PCT_VIOLATED_ROWS":0,"NUM_DENOMINATOR_ROWS":543034374,"EXECUTION_TIME":"1.092967 secs","QUERY_TEXT":"\r\n/*********\r\nMEASURE_VALUE_COMPLETENESS\r\nComputing number of null values and the proportion to total records per field\r\n\r\nParameters used in this template:\r\ncdmDatabaseSchema = cdm_ibm_mdcd_v993.dbo\r\ncdmTableName = MEASUREMENT\r\ncdmFieldName = measurement_source_value\r\n\r\n**********/\r\n\r\n\r\nSELECT num_violated_rows, CASE WHEN denominator.num_rows = 0 THEN 0 ELSE 1.0*num_violated_rows/denominator.num_rows END  AS pct_violated_rows, \r\n  denominator.num_rows as num_denominator_rows\r\nFROM\r\n(\r\n\tSELECT COUNT_BIG(violated_rows.violating_field) AS num_violated_rows\r\n\tFROM\r\n\t(\r\n\t\tSELECT 'MEASUREMENT.measurement_source_value' AS violating_field, cdmTable.* \r\n\t\tFROM cdm_ibm_mdcd_v993.dbo.MEASUREMENT cdmTable\r\n\t\t\r\n\t\tWHERE cdmTable.measurement_source_value IS NULL\r\n\t) violated_rows\r\n) violated_row_count,\r\n( \r\n\tSELECT COUNT_BIG(*) AS num_rows\r\n\tFROM cdm_ibm_mdcd_v993.dbo.MEASUREMENT cdmTable\r\n\t\r\n) denominator\r\n;\r\n","CHECK_NAME":"measureValueCompleteness","CHECK_LEVEL":"FIELD","CHECK_DESCRIPTION":"The number and percent of records with a NULL value in the measurement_source_value of the MEASUREMENT.","CDM_TABLE_NAME":"MEASUREMENT","CDM_FIELD_NAME":"measurement_source_value","SQL_FILE":"field_measure_value_completeness.sql","CATEGORY":"Completeness","SUBCATEGORY":"","CONTEXT":"Verification","checkId":780,"FAILED":0,"THRESHOLD_VALUE":100,"_row":"10.125"},{"NUM_VIOLATED_ROWS":0,"PCT_VIOLATED_ROWS":0,"NUM_DENOMINATOR_ROWS":543034374,"EXECUTION_TIME":"0.735969 secs","QUERY_TEXT":"\r\n/*********\r\nMEASURE_VALUE_COMPLETENESS\r\nComputing number of null values and the proportion to total records per field\r\n\r\nParameters used in this template:\r\ncdmDatabaseSchema = cdm_ibm_mdcd_v993.dbo\r\ncdmTableName = MEASUREMENT\r\ncdmFieldName = measurement_source_concept_id\r\n\r\n**********/\r\n\r\n\r\nSELECT num_violated_rows, CASE WHEN denominator.num_rows = 0 THEN 0 ELSE 1.0*num_violated_rows/denominator.num_rows END  AS pct_violated_rows, \r\n  denominator.num_rows as num_denominator_rows\r\nFROM\r\n(\r\n\tSELECT COUNT_BIG(violated_rows.violating_field) AS num_violated_rows\r\n\tFROM\r\n\t(\r\n\t\tSELECT 'MEASUREMENT.measurement_source_concept_id' AS violating_field, cdmTable.* \r\n\t\tFROM cdm_ibm_mdcd_v993.dbo.MEASUREMENT cdmTable\r\n\t\t\r\n\t\tWHERE cdmTable.measurement_source_concept_id IS NULL\r\n\t) violated_rows\r\n) violated_row_count,\r\n( \r\n\tSELECT COUNT_BIG(*) AS num_rows\r\n\tFROM cdm_ibm_mdcd_v993.dbo.MEASUREMENT cdmTable\r\n\t\r\n) denominator\r\n;\r\n","CHECK_NAME":"measureValueCompleteness","CHECK_LEVEL":"FIELD","CHECK_DESCRIPTION":"The number and percent of records with a NULL value in the measurement_source_concept_id of the MEASUREMENT.","CDM_TABLE_NAME":"MEASUREMENT","CDM_FIELD_NAME":"measurement_source_concept_id","SQL_FILE":"field_measure_value_completeness.sql","CATEGORY":"Completeness","SUBCATEGORY":"","CONTEXT":"Verification","checkId":781,"FAILED":0,"THRESHOLD_VALUE":100,"_row":"10.126"},{"NUM_VIOLATED_ROWS":543034374,"PCT_VIOLATED_ROWS":1,"NUM_DENOMINATOR_ROWS":543034374,"EXECUTION_TIME":"3.237912 secs","QUERY_TEXT":"\r\n/*********\r\nMEASURE_VALUE_COMPLETENESS\r\nComputing number of null values and the proportion to total records per field\r\n\r\nParameters used in this template:\r\ncdmDatabaseSchema = cdm_ibm_mdcd_v993.dbo\r\ncdmTableName = MEASUREMENT\r\ncdmFieldName = unit_source_value\r\n\r\n**********/\r\n\r\n\r\nSELECT num_violated_rows, CASE WHEN denominator.num_rows = 0 THEN 0 ELSE 1.0*num_violated_rows/denominator.num_rows END  AS pct_violated_rows, \r\n  denominator.num_rows as num_denominator_rows\r\nFROM\r\n(\r\n\tSELECT COUNT_BIG(violated_rows.violating_field) AS num_violated_rows\r\n\tFROM\r\n\t(\r\n\t\tSELECT 'MEASUREMENT.unit_source_value' AS violating_field, cdmTable.* \r\n\t\tFROM cdm_ibm_mdcd_v993.dbo.MEASUREMENT cdmTable\r\n\t\t\r\n\t\tWHERE cdmTable.unit_source_value IS NULL\r\n\t) violated_rows\r\n) violated_row_count,\r\n( \r\n\tSELECT COUNT_BIG(*) AS num_rows\r\n\tFROM cdm_ibm_mdcd_v993.dbo.MEASUREMENT cdmTable\r\n\t\r\n) denominator\r\n;\r\n","CHECK_NAME":"measureValueCompleteness","CHECK_LEVEL":"FIELD","CHECK_DESCRIPTION":"The number and percent of records with a NULL value in the unit_source_value of the MEASUREMENT.","CDM_TABLE_NAME":"MEASUREMENT","CDM_FIELD_NAME":"unit_source_value","SQL_FILE":"field_measure_value_completeness.sql","CATEGORY":"Completeness","SUBCATEGORY":"","CONTEXT":"Verification","checkId":782,"FAILED":0,"THRESHOLD_VALUE":100,"_row":"10.127"},{"NUM_VIOLATED_ROWS":543034374,"PCT_VIOLATED_ROWS":1,"NUM_DENOMINATOR_ROWS":543034374,"EXECUTION_TIME":"3.686890 secs","QUERY_TEXT":"\r\n/*********\r\nMEASURE_VALUE_COMPLETENESS\r\nComputing number of null values and the proportion to total records per field\r\n\r\nParameters used in this template:\r\ncdmDatabaseSchema = cdm_ibm_mdcd_v993.dbo\r\ncdmTableName = MEASUREMENT\r\ncdmFieldName = value_source_value\r\n\r\n**********/\r\n\r\n\r\nSELECT num_violated_rows, CASE WHEN denominator.num_rows = 0 THEN 0 ELSE 1.0*num_violated_rows/denominator.num_rows END  AS pct_violated_rows, \r\n  denominator.num_rows as num_denominator_rows\r\nFROM\r\n(\r\n\tSELECT COUNT_BIG(violated_rows.violating_field) AS num_violated_rows\r\n\tFROM\r\n\t(\r\n\t\tSELECT 'MEASUREMENT.value_source_value' AS violating_field, cdmTable.* \r\n\t\tFROM cdm_ibm_mdcd_v993.dbo.MEASUREMENT cdmTable\r\n\t\t\r\n\t\tWHERE cdmTable.value_source_value IS NULL\r\n\t) violated_rows\r\n) violated_row_count,\r\n( \r\n\tSELECT COUNT_BIG(*) AS num_rows\r\n\tFROM cdm_ibm_mdcd_v993.dbo.MEASUREMENT cdmTable\r\n\t\r\n) denominator\r\n;\r\n","CHECK_NAME":"measureValueCompleteness","CHECK_LEVEL":"FIELD","CHECK_DESCRIPTION":"The number and percent of records with a NULL value in the value_source_value of the MEASUREMENT.","CDM_TABLE_NAME":"MEASUREMENT","CDM_FIELD_NAME":"value_source_value","SQL_FILE":"field_measure_value_completeness.sql","CATEGORY":"Completeness","SUBCATEGORY":"","CONTEXT":"Verification","checkId":783,"FAILED":0,"THRESHOLD_VALUE":100,"_row":"10.128"},{"NUM_VIOLATED_ROWS":0,"PCT_VIOLATED_ROWS":0,"NUM_DENOMINATOR_ROWS":1957264378,"EXECUTION_TIME":"0.930959 secs","QUERY_TEXT":"\r\n/*********\r\nMEASURE_VALUE_COMPLETENESS\r\nComputing number of null values and the proportion to total records per field\r\n\r\nParameters used in this template:\r\ncdmDatabaseSchema = cdm_ibm_mdcd_v993.dbo\r\ncdmTableName = VISIT_DETAIL\r\ncdmFieldName = visit_detail_id\r\n\r\n**********/\r\n\r\n\r\nSELECT num_violated_rows, CASE WHEN denominator.num_rows = 0 THEN 0 ELSE 1.0*num_violated_rows/denominator.num_rows END  AS pct_violated_rows, \r\n  denominator.num_rows as num_denominator_rows\r\nFROM\r\n(\r\n\tSELECT COUNT_BIG(violated_rows.violating_field) AS num_violated_rows\r\n\tFROM\r\n\t(\r\n\t\tSELECT 'VISIT_DETAIL.visit_detail_id' AS violating_field, cdmTable.* \r\n\t\tFROM cdm_ibm_mdcd_v993.dbo.VISIT_DETAIL cdmTable\r\n\t\t\r\n\t\tWHERE cdmTable.visit_detail_id IS NULL\r\n\t) violated_rows\r\n) violated_row_count,\r\n( \r\n\tSELECT COUNT_BIG(*) AS num_rows\r\n\tFROM cdm_ibm_mdcd_v993.dbo.VISIT_DETAIL cdmTable\r\n\t\r\n) denominator\r\n;\r\n","CHECK_NAME":"measureValueCompleteness","CHECK_LEVEL":"FIELD","CHECK_DESCRIPTION":"The number and percent of records with a NULL value in the visit_detail_id of the VISIT_DETAIL.","CDM_TABLE_NAME":"VISIT_DETAIL","CDM_FIELD_NAME":"visit_detail_id","SQL_FILE":"field_measure_value_completeness.sql","CATEGORY":"Completeness","SUBCATEGORY":"","CONTEXT":"Verification","checkId":784,"FAILED":0,"THRESHOLD_VALUE":0,"_row":"10.129"},{"NUM_VIOLATED_ROWS":0,"PCT_VIOLATED_ROWS":0,"NUM_DENOMINATOR_ROWS":1957264378,"EXECUTION_TIME":"0.654990 secs","QUERY_TEXT":"\r\n/*********\r\nMEASURE_VALUE_COMPLETENESS\r\nComputing number of null values and the proportion to total records per field\r\n\r\nParameters used in this template:\r\ncdmDatabaseSchema = cdm_ibm_mdcd_v993.dbo\r\ncdmTableName = VISIT_DETAIL\r\ncdmFieldName = person_id\r\n\r\n**********/\r\n\r\n\r\nSELECT num_violated_rows, CASE WHEN denominator.num_rows = 0 THEN 0 ELSE 1.0*num_violated_rows/denominator.num_rows END  AS pct_violated_rows, \r\n  denominator.num_rows as num_denominator_rows\r\nFROM\r\n(\r\n\tSELECT COUNT_BIG(violated_rows.violating_field) AS num_violated_rows\r\n\tFROM\r\n\t(\r\n\t\tSELECT 'VISIT_DETAIL.person_id' AS violating_field, cdmTable.* \r\n\t\tFROM cdm_ibm_mdcd_v993.dbo.VISIT_DETAIL cdmTable\r\n\t\t\r\n\t\tWHERE cdmTable.person_id IS NULL\r\n\t) violated_rows\r\n) violated_row_count,\r\n( \r\n\tSELECT COUNT_BIG(*) AS num_rows\r\n\tFROM cdm_ibm_mdcd_v993.dbo.VISIT_DETAIL cdmTable\r\n\t\r\n) denominator\r\n;\r\n","CHECK_NAME":"measureValueCompleteness","CHECK_LEVEL":"FIELD","CHECK_DESCRIPTION":"The number and percent of records with a NULL value in the person_id of the VISIT_DETAIL.","CDM_TABLE_NAME":"VISIT_DETAIL","CDM_FIELD_NAME":"person_id","SQL_FILE":"field_measure_value_completeness.sql","CATEGORY":"Completeness","SUBCATEGORY":"","CONTEXT":"Verification","checkId":785,"FAILED":0,"THRESHOLD_VALUE":0,"_row":"10.130"},{"NUM_VIOLATED_ROWS":0,"PCT_VIOLATED_ROWS":0,"NUM_DENOMINATOR_ROWS":1957264378,"EXECUTION_TIME":"0.714970 secs","QUERY_TEXT":"\r\n/*********\r\nMEASURE_VALUE_COMPLETENESS\r\nComputing number of null values and the proportion to total records per field\r\n\r\nParameters used in this template:\r\ncdmDatabaseSchema = cdm_ibm_mdcd_v993.dbo\r\ncdmTableName = VISIT_DETAIL\r\ncdmFieldName = visit_detail_concept_id\r\n\r\n**********/\r\n\r\n\r\nSELECT num_violated_rows, CASE WHEN denominator.num_rows = 0 THEN 0 ELSE 1.0*num_violated_rows/denominator.num_rows END  AS pct_violated_rows, \r\n  denominator.num_rows as num_denominator_rows\r\nFROM\r\n(\r\n\tSELECT COUNT_BIG(violated_rows.violating_field) AS num_violated_rows\r\n\tFROM\r\n\t(\r\n\t\tSELECT 'VISIT_DETAIL.visit_detail_concept_id' AS violating_field, cdmTable.* \r\n\t\tFROM cdm_ibm_mdcd_v993.dbo.VISIT_DETAIL cdmTable\r\n\t\t\r\n\t\tWHERE cdmTable.visit_detail_concept_id IS NULL\r\n\t) violated_rows\r\n) violated_row_count,\r\n( \r\n\tSELECT COUNT_BIG(*) AS num_rows\r\n\tFROM cdm_ibm_mdcd_v993.dbo.VISIT_DETAIL cdmTable\r\n\t\r\n) denominator\r\n;\r\n","CHECK_NAME":"measureValueCompleteness","CHECK_LEVEL":"FIELD","CHECK_DESCRIPTION":"The number and percent of records with a NULL value in the visit_detail_concept_id of the VISIT_DETAIL.","CDM_TABLE_NAME":"VISIT_DETAIL","CDM_FIELD_NAME":"visit_detail_concept_id","SQL_FILE":"field_measure_value_completeness.sql","CATEGORY":"Completeness","SUBCATEGORY":"","CONTEXT":"Verification","checkId":786,"FAILED":0,"THRESHOLD_VALUE":0,"_row":"10.131"},{"NUM_VIOLATED_ROWS":0,"PCT_VIOLATED_ROWS":0,"NUM_DENOMINATOR_ROWS":1957264378,"EXECUTION_TIME":"0.384977 secs","QUERY_TEXT":"\r\n/*********\r\nMEASURE_VALUE_COMPLETENESS\r\nComputing number of null values and the proportion to total records per field\r\n\r\nParameters used in this template:\r\ncdmDatabaseSchema = cdm_ibm_mdcd_v993.dbo\r\ncdmTableName = VISIT_DETAIL\r\ncdmFieldName = visit_detail_start_date\r\n\r\n**********/\r\n\r\n\r\nSELECT num_violated_rows, CASE WHEN denominator.num_rows = 0 THEN 0 ELSE 1.0*num_violated_rows/denominator.num_rows END  AS pct_violated_rows, \r\n  denominator.num_rows as num_denominator_rows\r\nFROM\r\n(\r\n\tSELECT COUNT_BIG(violated_rows.violating_field) AS num_violated_rows\r\n\tFROM\r\n\t(\r\n\t\tSELECT 'VISIT_DETAIL.visit_detail_start_date' AS violating_field, cdmTable.* \r\n\t\tFROM cdm_ibm_mdcd_v993.dbo.VISIT_DETAIL cdmTable\r\n\t\t\r\n\t\tWHERE cdmTable.visit_detail_start_date IS NULL\r\n\t) violated_rows\r\n) violated_row_count,\r\n( \r\n\tSELECT COUNT_BIG(*) AS num_rows\r\n\tFROM cdm_ibm_mdcd_v993.dbo.VISIT_DETAIL cdmTable\r\n\t\r\n) denominator\r\n;\r\n","CHECK_NAME":"measureValueCompleteness","CHECK_LEVEL":"FIELD","CHECK_DESCRIPTION":"The number and percent of records with a NULL value in the visit_detail_start_date of the VISIT_DETAIL.","CDM_TABLE_NAME":"VISIT_DETAIL","CDM_FIELD_NAME":"visit_detail_start_date","SQL_FILE":"field_measure_value_completeness.sql","CATEGORY":"Completeness","SUBCATEGORY":"","CONTEXT":"Verification","checkId":787,"FAILED":0,"THRESHOLD_VALUE":0,"_row":"10.132"},{"NUM_VIOLATED_ROWS":1957264378,"PCT_VIOLATED_ROWS":1,"NUM_DENOMINATOR_ROWS":1957264378,"EXECUTION_TIME":"4.073880 secs","QUERY_TEXT":"\r\n/*********\r\nMEASURE_VALUE_COMPLETENESS\r\nComputing number of null values and the proportion to total records per field\r\n\r\nParameters used in this template:\r\ncdmDatabaseSchema = cdm_ibm_mdcd_v993.dbo\r\ncdmTableName = VISIT_DETAIL\r\ncdmFieldName = visit_detail_start_datetime\r\n\r\n**********/\r\n\r\n\r\nSELECT num_violated_rows, CASE WHEN denominator.num_rows = 0 THEN 0 ELSE 1.0*num_violated_rows/denominator.num_rows END  AS pct_violated_rows, \r\n  denominator.num_rows as num_denominator_rows\r\nFROM\r\n(\r\n\tSELECT COUNT_BIG(violated_rows.violating_field) AS num_violated_rows\r\n\tFROM\r\n\t(\r\n\t\tSELECT 'VISIT_DETAIL.visit_detail_start_datetime' AS violating_field, cdmTable.* \r\n\t\tFROM cdm_ibm_mdcd_v993.dbo.VISIT_DETAIL cdmTable\r\n\t\t\r\n\t\tWHERE cdmTable.visit_detail_start_datetime IS NULL\r\n\t) violated_rows\r\n) violated_row_count,\r\n( \r\n\tSELECT COUNT_BIG(*) AS num_rows\r\n\tFROM cdm_ibm_mdcd_v993.dbo.VISIT_DETAIL cdmTable\r\n\t\r\n) denominator\r\n;\r\n","CHECK_NAME":"measureValueCompleteness","CHECK_LEVEL":"FIELD","CHECK_DESCRIPTION":"The number and percent of records with a NULL value in the visit_detail_start_datetime of the VISIT_DETAIL.","CDM_TABLE_NAME":"VISIT_DETAIL","CDM_FIELD_NAME":"visit_detail_start_datetime","SQL_FILE":"field_measure_value_completeness.sql","CATEGORY":"Completeness","SUBCATEGORY":"","CONTEXT":"Verification","checkId":788,"FAILED":0,"THRESHOLD_VALUE":100,"_row":"10.133"},{"NUM_VIOLATED_ROWS":0,"PCT_VIOLATED_ROWS":0,"NUM_DENOMINATOR_ROWS":1957264378,"EXECUTION_TIME":"0.477009 secs","QUERY_TEXT":"\r\n/*********\r\nMEASURE_VALUE_COMPLETENESS\r\nComputing number of null values and the proportion to total records per field\r\n\r\nParameters used in this template:\r\ncdmDatabaseSchema = cdm_ibm_mdcd_v993.dbo\r\ncdmTableName = VISIT_DETAIL\r\ncdmFieldName = visit_detail_end_date\r\n\r\n**********/\r\n\r\n\r\nSELECT num_violated_rows, CASE WHEN denominator.num_rows = 0 THEN 0 ELSE 1.0*num_violated_rows/denominator.num_rows END  AS pct_violated_rows, \r\n  denominator.num_rows as num_denominator_rows\r\nFROM\r\n(\r\n\tSELECT COUNT_BIG(violated_rows.violating_field) AS num_violated_rows\r\n\tFROM\r\n\t(\r\n\t\tSELECT 'VISIT_DETAIL.visit_detail_end_date' AS violating_field, cdmTable.* \r\n\t\tFROM cdm_ibm_mdcd_v993.dbo.VISIT_DETAIL cdmTable\r\n\t\t\r\n\t\tWHERE cdmTable.visit_detail_end_date IS NULL\r\n\t) violated_rows\r\n) violated_row_count,\r\n( \r\n\tSELECT COUNT_BIG(*) AS num_rows\r\n\tFROM cdm_ibm_mdcd_v993.dbo.VISIT_DETAIL cdmTable\r\n\t\r\n) denominator\r\n;\r\n","CHECK_NAME":"measureValueCompleteness","CHECK_LEVEL":"FIELD","CHECK_DESCRIPTION":"The number and percent of records with a NULL value in the visit_detail_end_date of the VISIT_DETAIL.","CDM_TABLE_NAME":"VISIT_DETAIL","CDM_FIELD_NAME":"visit_detail_end_date","SQL_FILE":"field_measure_value_completeness.sql","CATEGORY":"Completeness","SUBCATEGORY":"","CONTEXT":"Verification","checkId":789,"FAILED":0,"THRESHOLD_VALUE":0,"_row":"10.134"},{"NUM_VIOLATED_ROWS":1957264378,"PCT_VIOLATED_ROWS":1,"NUM_DENOMINATOR_ROWS":1957264378,"EXECUTION_TIME":"5.280880 secs","QUERY_TEXT":"\r\n/*********\r\nMEASURE_VALUE_COMPLETENESS\r\nComputing number of null values and the proportion to total records per field\r\n\r\nParameters used in this template:\r\ncdmDatabaseSchema = cdm_ibm_mdcd_v993.dbo\r\ncdmTableName = VISIT_DETAIL\r\ncdmFieldName = visit_detail_end_datetime\r\n\r\n**********/\r\n\r\n\r\nSELECT num_violated_rows, CASE WHEN denominator.num_rows = 0 THEN 0 ELSE 1.0*num_violated_rows/denominator.num_rows END  AS pct_violated_rows, \r\n  denominator.num_rows as num_denominator_rows\r\nFROM\r\n(\r\n\tSELECT COUNT_BIG(violated_rows.violating_field) AS num_violated_rows\r\n\tFROM\r\n\t(\r\n\t\tSELECT 'VISIT_DETAIL.visit_detail_end_datetime' AS violating_field, cdmTable.* \r\n\t\tFROM cdm_ibm_mdcd_v993.dbo.VISIT_DETAIL cdmTable\r\n\t\t\r\n\t\tWHERE cdmTable.visit_detail_end_datetime IS NULL\r\n\t) violated_rows\r\n) violated_row_count,\r\n( \r\n\tSELECT COUNT_BIG(*) AS num_rows\r\n\tFROM cdm_ibm_mdcd_v993.dbo.VISIT_DETAIL cdmTable\r\n\t\r\n) denominator\r\n;\r\n","CHECK_NAME":"measureValueCompleteness","CHECK_LEVEL":"FIELD","CHECK_DESCRIPTION":"The number and percent of records with a NULL value in the visit_detail_end_datetime of the VISIT_DETAIL.","CDM_TABLE_NAME":"VISIT_DETAIL","CDM_FIELD_NAME":"visit_detail_end_datetime","SQL_FILE":"field_measure_value_completeness.sql","CATEGORY":"Completeness","SUBCATEGORY":"","CONTEXT":"Verification","checkId":790,"FAILED":0,"THRESHOLD_VALUE":100,"_row":"10.135"},{"NUM_VIOLATED_ROWS":0,"PCT_VIOLATED_ROWS":0,"NUM_DENOMINATOR_ROWS":1957264378,"EXECUTION_TIME":"0.781983 secs","QUERY_TEXT":"\r\n/*********\r\nMEASURE_VALUE_COMPLETENESS\r\nComputing number of null values and the proportion to total records per field\r\n\r\nParameters used in this template:\r\ncdmDatabaseSchema = cdm_ibm_mdcd_v993.dbo\r\ncdmTableName = VISIT_DETAIL\r\ncdmFieldName = visit_detail_type_concept_id\r\n\r\n**********/\r\n\r\n\r\nSELECT num_violated_rows, CASE WHEN denominator.num_rows = 0 THEN 0 ELSE 1.0*num_violated_rows/denominator.num_rows END  AS pct_violated_rows, \r\n  denominator.num_rows as num_denominator_rows\r\nFROM\r\n(\r\n\tSELECT COUNT_BIG(violated_rows.violating_field) AS num_violated_rows\r\n\tFROM\r\n\t(\r\n\t\tSELECT 'VISIT_DETAIL.visit_detail_type_concept_id' AS violating_field, cdmTable.* \r\n\t\tFROM cdm_ibm_mdcd_v993.dbo.VISIT_DETAIL cdmTable\r\n\t\t\r\n\t\tWHERE cdmTable.visit_detail_type_concept_id IS NULL\r\n\t) violated_rows\r\n) violated_row_count,\r\n( \r\n\tSELECT COUNT_BIG(*) AS num_rows\r\n\tFROM cdm_ibm_mdcd_v993.dbo.VISIT_DETAIL cdmTable\r\n\t\r\n) denominator\r\n;\r\n","CHECK_NAME":"measureValueCompleteness","CHECK_LEVEL":"FIELD","CHECK_DESCRIPTION":"The number and percent of records with a NULL value in the visit_detail_type_concept_id of the VISIT_DETAIL.","CDM_TABLE_NAME":"VISIT_DETAIL","CDM_FIELD_NAME":"visit_detail_type_concept_id","SQL_FILE":"field_measure_value_completeness.sql","CATEGORY":"Completeness","SUBCATEGORY":"","CONTEXT":"Verification","checkId":791,"FAILED":0,"THRESHOLD_VALUE":0,"_row":"10.136"},{"NUM_VIOLATED_ROWS":0,"PCT_VIOLATED_ROWS":0,"NUM_DENOMINATOR_ROWS":1957264378,"EXECUTION_TIME":"1.127974 secs","QUERY_TEXT":"\r\n/*********\r\nMEASURE_VALUE_COMPLETENESS\r\nComputing number of null values and the proportion to total records per field\r\n\r\nParameters used in this template:\r\ncdmDatabaseSchema = cdm_ibm_mdcd_v993.dbo\r\ncdmTableName = VISIT_DETAIL\r\ncdmFieldName = provider_id\r\n\r\n**********/\r\n\r\n\r\nSELECT num_violated_rows, CASE WHEN denominator.num_rows = 0 THEN 0 ELSE 1.0*num_violated_rows/denominator.num_rows END  AS pct_violated_rows, \r\n  denominator.num_rows as num_denominator_rows\r\nFROM\r\n(\r\n\tSELECT COUNT_BIG(violated_rows.violating_field) AS num_violated_rows\r\n\tFROM\r\n\t(\r\n\t\tSELECT 'VISIT_DETAIL.provider_id' AS violating_field, cdmTable.* \r\n\t\tFROM cdm_ibm_mdcd_v993.dbo.VISIT_DETAIL cdmTable\r\n\t\t\r\n\t\tWHERE cdmTable.provider_id IS NULL\r\n\t) violated_rows\r\n) violated_row_count,\r\n( \r\n\tSELECT COUNT_BIG(*) AS num_rows\r\n\tFROM cdm_ibm_mdcd_v993.dbo.VISIT_DETAIL cdmTable\r\n\t\r\n) denominator\r\n;\r\n","CHECK_NAME":"measureValueCompleteness","CHECK_LEVEL":"FIELD","CHECK_DESCRIPTION":"The number and percent of records with a NULL value in the provider_id of the VISIT_DETAIL.","CDM_TABLE_NAME":"VISIT_DETAIL","CDM_FIELD_NAME":"provider_id","SQL_FILE":"field_measure_value_completeness.sql","CATEGORY":"Completeness","SUBCATEGORY":"","CONTEXT":"Verification","checkId":792,"FAILED":0,"THRESHOLD_VALUE":100,"_row":"10.137"},{"NUM_VIOLATED_ROWS":1957264378,"PCT_VIOLATED_ROWS":1,"NUM_DENOMINATOR_ROWS":1957264378,"EXECUTION_TIME":"1.080969 secs","QUERY_TEXT":"\r\n/*********\r\nMEASURE_VALUE_COMPLETENESS\r\nComputing number of null values and the proportion to total records per field\r\n\r\nParameters used in this template:\r\ncdmDatabaseSchema = cdm_ibm_mdcd_v993.dbo\r\ncdmTableName = VISIT_DETAIL\r\ncdmFieldName = care_site_id\r\n\r\n**********/\r\n\r\n\r\nSELECT num_violated_rows, CASE WHEN denominator.num_rows = 0 THEN 0 ELSE 1.0*num_violated_rows/denominator.num_rows END  AS pct_violated_rows, \r\n  denominator.num_rows as num_denominator_rows\r\nFROM\r\n(\r\n\tSELECT COUNT_BIG(violated_rows.violating_field) AS num_violated_rows\r\n\tFROM\r\n\t(\r\n\t\tSELECT 'VISIT_DETAIL.care_site_id' AS violating_field, cdmTable.* \r\n\t\tFROM cdm_ibm_mdcd_v993.dbo.VISIT_DETAIL cdmTable\r\n\t\t\r\n\t\tWHERE cdmTable.care_site_id IS NULL\r\n\t) violated_rows\r\n) violated_row_count,\r\n( \r\n\tSELECT COUNT_BIG(*) AS num_rows\r\n\tFROM cdm_ibm_mdcd_v993.dbo.VISIT_DETAIL cdmTable\r\n\t\r\n) denominator\r\n;\r\n","CHECK_NAME":"measureValueCompleteness","CHECK_LEVEL":"FIELD","CHECK_DESCRIPTION":"The number and percent of records with a NULL value in the care_site_id of the VISIT_DETAIL.","CDM_TABLE_NAME":"VISIT_DETAIL","CDM_FIELD_NAME":"care_site_id","SQL_FILE":"field_measure_value_completeness.sql","CATEGORY":"Completeness","SUBCATEGORY":"","CONTEXT":"Verification","checkId":793,"FAILED":0,"THRESHOLD_VALUE":100,"_row":"10.138"},{"NUM_VIOLATED_ROWS":0,"PCT_VIOLATED_ROWS":0,"NUM_DENOMINATOR_ROWS":1957264378,"EXECUTION_TIME":"4.986862 secs","QUERY_TEXT":"\r\n/*********\r\nMEASURE_VALUE_COMPLETENESS\r\nComputing number of null values and the proportion to total records per field\r\n\r\nParameters used in this template:\r\ncdmDatabaseSchema = cdm_ibm_mdcd_v993.dbo\r\ncdmTableName = VISIT_DETAIL\r\ncdmFieldName = visit_detail_source_value\r\n\r\n**********/\r\n\r\n\r\nSELECT num_violated_rows, CASE WHEN denominator.num_rows = 0 THEN 0 ELSE 1.0*num_violated_rows/denominator.num_rows END  AS pct_violated_rows, \r\n  denominator.num_rows as num_denominator_rows\r\nFROM\r\n(\r\n\tSELECT COUNT_BIG(violated_rows.violating_field) AS num_violated_rows\r\n\tFROM\r\n\t(\r\n\t\tSELECT 'VISIT_DETAIL.visit_detail_source_value' AS violating_field, cdmTable.* \r\n\t\tFROM cdm_ibm_mdcd_v993.dbo.VISIT_DETAIL cdmTable\r\n\t\t\r\n\t\tWHERE cdmTable.visit_detail_source_value IS NULL\r\n\t) violated_rows\r\n) violated_row_count,\r\n( \r\n\tSELECT COUNT_BIG(*) AS num_rows\r\n\tFROM cdm_ibm_mdcd_v993.dbo.VISIT_DETAIL cdmTable\r\n\t\r\n) denominator\r\n;\r\n","CHECK_NAME":"measureValueCompleteness","CHECK_LEVEL":"FIELD","CHECK_DESCRIPTION":"The number and percent of records with a NULL value in the visit_detail_source_value of the VISIT_DETAIL.","CDM_TABLE_NAME":"VISIT_DETAIL","CDM_FIELD_NAME":"visit_detail_source_value","SQL_FILE":"field_measure_value_completeness.sql","CATEGORY":"Completeness","SUBCATEGORY":"","CONTEXT":"Verification","checkId":794,"FAILED":0,"THRESHOLD_VALUE":100,"_row":"10.139"},{"NUM_VIOLATED_ROWS":0,"PCT_VIOLATED_ROWS":0,"NUM_DENOMINATOR_ROWS":1957264378,"EXECUTION_TIME":"0.840971 secs","QUERY_TEXT":"\r\n/*********\r\nMEASURE_VALUE_COMPLETENESS\r\nComputing number of null values and the proportion to total records per field\r\n\r\nParameters used in this template:\r\ncdmDatabaseSchema = cdm_ibm_mdcd_v993.dbo\r\ncdmTableName = VISIT_DETAIL\r\ncdmFieldName = visit_detail_source_concept_id\r\n\r\n**********/\r\n\r\n\r\nSELECT num_violated_rows, CASE WHEN denominator.num_rows = 0 THEN 0 ELSE 1.0*num_violated_rows/denominator.num_rows END  AS pct_violated_rows, \r\n  denominator.num_rows as num_denominator_rows\r\nFROM\r\n(\r\n\tSELECT COUNT_BIG(violated_rows.violating_field) AS num_violated_rows\r\n\tFROM\r\n\t(\r\n\t\tSELECT 'VISIT_DETAIL.visit_detail_source_concept_id' AS violating_field, cdmTable.* \r\n\t\tFROM cdm_ibm_mdcd_v993.dbo.VISIT_DETAIL cdmTable\r\n\t\t\r\n\t\tWHERE cdmTable.visit_detail_source_concept_id IS NULL\r\n\t) violated_rows\r\n) violated_row_count,\r\n( \r\n\tSELECT COUNT_BIG(*) AS num_rows\r\n\tFROM cdm_ibm_mdcd_v993.dbo.VISIT_DETAIL cdmTable\r\n\t\r\n) denominator\r\n;\r\n","CHECK_NAME":"measureValueCompleteness","CHECK_LEVEL":"FIELD","CHECK_DESCRIPTION":"The number and percent of records with a NULL value in the visit_detail_source_concept_id of the VISIT_DETAIL.","CDM_TABLE_NAME":"VISIT_DETAIL","CDM_FIELD_NAME":"visit_detail_source_concept_id","SQL_FILE":"field_measure_value_completeness.sql","CATEGORY":"Completeness","SUBCATEGORY":"","CONTEXT":"Verification","checkId":795,"FAILED":0,"THRESHOLD_VALUE":100,"_row":"10.140"},{"NUM_VIOLATED_ROWS":1957264378,"PCT_VIOLATED_ROWS":1,"NUM_DENOMINATOR_ROWS":1957264378,"EXECUTION_TIME":"3.784888 secs","QUERY_TEXT":"\r\n/*********\r\nMEASURE_VALUE_COMPLETENESS\r\nComputing number of null values and the proportion to total records per field\r\n\r\nParameters used in this template:\r\ncdmDatabaseSchema = cdm_ibm_mdcd_v993.dbo\r\ncdmTableName = VISIT_DETAIL\r\ncdmFieldName = admitting_source_value\r\n\r\n**********/\r\n\r\n\r\nSELECT num_violated_rows, CASE WHEN denominator.num_rows = 0 THEN 0 ELSE 1.0*num_violated_rows/denominator.num_rows END  AS pct_violated_rows, \r\n  denominator.num_rows as num_denominator_rows\r\nFROM\r\n(\r\n\tSELECT COUNT_BIG(violated_rows.violating_field) AS num_violated_rows\r\n\tFROM\r\n\t(\r\n\t\tSELECT 'VISIT_DETAIL.admitting_source_value' AS violating_field, cdmTable.* \r\n\t\tFROM cdm_ibm_mdcd_v993.dbo.VISIT_DETAIL cdmTable\r\n\t\t\r\n\t\tWHERE cdmTable.admitting_source_value IS NULL\r\n\t) violated_rows\r\n) violated_row_count,\r\n( \r\n\tSELECT COUNT_BIG(*) AS num_rows\r\n\tFROM cdm_ibm_mdcd_v993.dbo.VISIT_DETAIL cdmTable\r\n\t\r\n) denominator\r\n;\r\n","CHECK_NAME":"measureValueCompleteness","CHECK_LEVEL":"FIELD","CHECK_DESCRIPTION":"The number and percent of records with a NULL value in the admitting_source_value of the VISIT_DETAIL.","CDM_TABLE_NAME":"VISIT_DETAIL","CDM_FIELD_NAME":"admitting_source_value","SQL_FILE":"field_measure_value_completeness.sql","CATEGORY":"Completeness","SUBCATEGORY":"","CONTEXT":"Verification","checkId":796,"FAILED":0,"THRESHOLD_VALUE":100,"_row":"10.141"},{"NUM_VIOLATED_ROWS":0,"PCT_VIOLATED_ROWS":0,"NUM_DENOMINATOR_ROWS":1957264378,"EXECUTION_TIME":"0.876968 secs","QUERY_TEXT":"\r\n/*********\r\nMEASURE_VALUE_COMPLETENESS\r\nComputing number of null values and the proportion to total records per field\r\n\r\nParameters used in this template:\r\ncdmDatabaseSchema = cdm_ibm_mdcd_v993.dbo\r\ncdmTableName = VISIT_DETAIL\r\ncdmFieldName = admitting_source_concept_id\r\n\r\n**********/\r\n\r\n\r\nSELECT num_violated_rows, CASE WHEN denominator.num_rows = 0 THEN 0 ELSE 1.0*num_violated_rows/denominator.num_rows END  AS pct_violated_rows, \r\n  denominator.num_rows as num_denominator_rows\r\nFROM\r\n(\r\n\tSELECT COUNT_BIG(violated_rows.violating_field) AS num_violated_rows\r\n\tFROM\r\n\t(\r\n\t\tSELECT 'VISIT_DETAIL.admitting_source_concept_id' AS violating_field, cdmTable.* \r\n\t\tFROM cdm_ibm_mdcd_v993.dbo.VISIT_DETAIL cdmTable\r\n\t\t\r\n\t\tWHERE cdmTable.admitting_source_concept_id IS NULL\r\n\t) violated_rows\r\n) violated_row_count,\r\n( \r\n\tSELECT COUNT_BIG(*) AS num_rows\r\n\tFROM cdm_ibm_mdcd_v993.dbo.VISIT_DETAIL cdmTable\r\n\t\r\n) denominator\r\n;\r\n","CHECK_NAME":"measureValueCompleteness","CHECK_LEVEL":"FIELD","CHECK_DESCRIPTION":"The number and percent of records with a NULL value in the admitting_source_concept_id of the VISIT_DETAIL.","CDM_TABLE_NAME":"VISIT_DETAIL","CDM_FIELD_NAME":"admitting_source_concept_id","SQL_FILE":"field_measure_value_completeness.sql","CATEGORY":"Completeness","SUBCATEGORY":"","CONTEXT":"Verification","checkId":797,"FAILED":0,"THRESHOLD_VALUE":100,"_row":"10.142"},{"NUM_VIOLATED_ROWS":1835828017,"PCT_VIOLATED_ROWS":0.938,"NUM_DENOMINATOR_ROWS":1957264378,"EXECUTION_TIME":"4.263874 secs","QUERY_TEXT":"\r\n/*********\r\nMEASURE_VALUE_COMPLETENESS\r\nComputing number of null values and the proportion to total records per field\r\n\r\nParameters used in this template:\r\ncdmDatabaseSchema = cdm_ibm_mdcd_v993.dbo\r\ncdmTableName = VISIT_DETAIL\r\ncdmFieldName = discharge_to_source_value\r\n\r\n**********/\r\n\r\n\r\nSELECT num_violated_rows, CASE WHEN denominator.num_rows = 0 THEN 0 ELSE 1.0*num_violated_rows/denominator.num_rows END  AS pct_violated_rows, \r\n  denominator.num_rows as num_denominator_rows\r\nFROM\r\n(\r\n\tSELECT COUNT_BIG(violated_rows.violating_field) AS num_violated_rows\r\n\tFROM\r\n\t(\r\n\t\tSELECT 'VISIT_DETAIL.discharge_to_source_value' AS violating_field, cdmTable.* \r\n\t\tFROM cdm_ibm_mdcd_v993.dbo.VISIT_DETAIL cdmTable\r\n\t\t\r\n\t\tWHERE cdmTable.discharge_to_source_value IS NULL\r\n\t) violated_rows\r\n) violated_row_count,\r\n( \r\n\tSELECT COUNT_BIG(*) AS num_rows\r\n\tFROM cdm_ibm_mdcd_v993.dbo.VISIT_DETAIL cdmTable\r\n\t\r\n) denominator\r\n;\r\n","CHECK_NAME":"measureValueCompleteness","CHECK_LEVEL":"FIELD","CHECK_DESCRIPTION":"The number and percent of records with a NULL value in the discharge_to_source_value of the VISIT_DETAIL.","CDM_TABLE_NAME":"VISIT_DETAIL","CDM_FIELD_NAME":"discharge_to_source_value","SQL_FILE":"field_measure_value_completeness.sql","CATEGORY":"Completeness","SUBCATEGORY":"","CONTEXT":"Verification","checkId":798,"FAILED":0,"THRESHOLD_VALUE":100,"_row":"10.143"},{"NUM_VIOLATED_ROWS":0,"PCT_VIOLATED_ROWS":0,"NUM_DENOMINATOR_ROWS":1957264378,"EXECUTION_TIME":"0.890968 secs","QUERY_TEXT":"\r\n/*********\r\nMEASURE_VALUE_COMPLETENESS\r\nComputing number of null values and the proportion to total records per field\r\n\r\nParameters used in this template:\r\ncdmDatabaseSchema = cdm_ibm_mdcd_v993.dbo\r\ncdmTableName = VISIT_DETAIL\r\ncdmFieldName = discharge_to_concept_id\r\n\r\n**********/\r\n\r\n\r\nSELECT num_violated_rows, CASE WHEN denominator.num_rows = 0 THEN 0 ELSE 1.0*num_violated_rows/denominator.num_rows END  AS pct_violated_rows, \r\n  denominator.num_rows as num_denominator_rows\r\nFROM\r\n(\r\n\tSELECT COUNT_BIG(violated_rows.violating_field) AS num_violated_rows\r\n\tFROM\r\n\t(\r\n\t\tSELECT 'VISIT_DETAIL.discharge_to_concept_id' AS violating_field, cdmTable.* \r\n\t\tFROM cdm_ibm_mdcd_v993.dbo.VISIT_DETAIL cdmTable\r\n\t\t\r\n\t\tWHERE cdmTable.discharge_to_concept_id IS NULL\r\n\t) violated_rows\r\n) violated_row_count,\r\n( \r\n\tSELECT COUNT_BIG(*) AS num_rows\r\n\tFROM cdm_ibm_mdcd_v993.dbo.VISIT_DETAIL cdmTable\r\n\t\r\n) denominator\r\n;\r\n","CHECK_NAME":"measureValueCompleteness","CHECK_LEVEL":"FIELD","CHECK_DESCRIPTION":"The number and percent of records with a NULL value in the discharge_to_concept_id of the VISIT_DETAIL.","CDM_TABLE_NAME":"VISIT_DETAIL","CDM_FIELD_NAME":"discharge_to_concept_id","SQL_FILE":"field_measure_value_completeness.sql","CATEGORY":"Completeness","SUBCATEGORY":"","CONTEXT":"Verification","checkId":799,"FAILED":0,"THRESHOLD_VALUE":100,"_row":"10.144"},{"NUM_VIOLATED_ROWS":1957264378,"PCT_VIOLATED_ROWS":1,"NUM_DENOMINATOR_ROWS":1957264378,"EXECUTION_TIME":"1.290968 secs","QUERY_TEXT":"\r\n/*********\r\nMEASURE_VALUE_COMPLETENESS\r\nComputing number of null values and the proportion to total records per field\r\n\r\nParameters used in this template:\r\ncdmDatabaseSchema = cdm_ibm_mdcd_v993.dbo\r\ncdmTableName = VISIT_DETAIL\r\ncdmFieldName = preceding_visit_detail_id\r\n\r\n**********/\r\n\r\n\r\nSELECT num_violated_rows, CASE WHEN denominator.num_rows = 0 THEN 0 ELSE 1.0*num_violated_rows/denominator.num_rows END  AS pct_violated_rows, \r\n  denominator.num_rows as num_denominator_rows\r\nFROM\r\n(\r\n\tSELECT COUNT_BIG(violated_rows.violating_field) AS num_violated_rows\r\n\tFROM\r\n\t(\r\n\t\tSELECT 'VISIT_DETAIL.preceding_visit_detail_id' AS violating_field, cdmTable.* \r\n\t\tFROM cdm_ibm_mdcd_v993.dbo.VISIT_DETAIL cdmTable\r\n\t\t\r\n\t\tWHERE cdmTable.preceding_visit_detail_id IS NULL\r\n\t) violated_rows\r\n) violated_row_count,\r\n( \r\n\tSELECT COUNT_BIG(*) AS num_rows\r\n\tFROM cdm_ibm_mdcd_v993.dbo.VISIT_DETAIL cdmTable\r\n\t\r\n) denominator\r\n;\r\n","CHECK_NAME":"measureValueCompleteness","CHECK_LEVEL":"FIELD","CHECK_DESCRIPTION":"The number and percent of records with a NULL value in the preceding_visit_detail_id of the VISIT_DETAIL.","CDM_TABLE_NAME":"VISIT_DETAIL","CDM_FIELD_NAME":"preceding_visit_detail_id","SQL_FILE":"field_measure_value_completeness.sql","CATEGORY":"Completeness","SUBCATEGORY":"","CONTEXT":"Verification","checkId":800,"FAILED":0,"THRESHOLD_VALUE":100,"_row":"10.145"},{"NUM_VIOLATED_ROWS":1957264378,"PCT_VIOLATED_ROWS":1,"NUM_DENOMINATOR_ROWS":1957264378,"EXECUTION_TIME":"1.208955 secs","QUERY_TEXT":"\r\n/*********\r\nMEASURE_VALUE_COMPLETENESS\r\nComputing number of null values and the proportion to total records per field\r\n\r\nParameters used in this template:\r\ncdmDatabaseSchema = cdm_ibm_mdcd_v993.dbo\r\ncdmTableName = VISIT_DETAIL\r\ncdmFieldName = visit_detail_parent_id\r\n\r\n**********/\r\n\r\n\r\nSELECT num_violated_rows, CASE WHEN denominator.num_rows = 0 THEN 0 ELSE 1.0*num_violated_rows/denominator.num_rows END  AS pct_violated_rows, \r\n  denominator.num_rows as num_denominator_rows\r\nFROM\r\n(\r\n\tSELECT COUNT_BIG(violated_rows.violating_field) AS num_violated_rows\r\n\tFROM\r\n\t(\r\n\t\tSELECT 'VISIT_DETAIL.visit_detail_parent_id' AS violating_field, cdmTable.* \r\n\t\tFROM cdm_ibm_mdcd_v993.dbo.VISIT_DETAIL cdmTable\r\n\t\t\r\n\t\tWHERE cdmTable.visit_detail_parent_id IS NULL\r\n\t) violated_rows\r\n) violated_row_count,\r\n( \r\n\tSELECT COUNT_BIG(*) AS num_rows\r\n\tFROM cdm_ibm_mdcd_v993.dbo.VISIT_DETAIL cdmTable\r\n\t\r\n) denominator\r\n;\r\n","CHECK_NAME":"measureValueCompleteness","CHECK_LEVEL":"FIELD","CHECK_DESCRIPTION":"The number and percent of records with a NULL value in the visit_detail_parent_id of the VISIT_DETAIL.","CDM_TABLE_NAME":"VISIT_DETAIL","CDM_FIELD_NAME":"visit_detail_parent_id","SQL_FILE":"field_measure_value_completeness.sql","CATEGORY":"Completeness","SUBCATEGORY":"","CONTEXT":"Verification","checkId":801,"FAILED":0,"THRESHOLD_VALUE":100,"_row":"10.146"},{"NUM_VIOLATED_ROWS":0,"PCT_VIOLATED_ROWS":0,"NUM_DENOMINATOR_ROWS":1957264378,"EXECUTION_TIME":"0.807969 secs","QUERY_TEXT":"\r\n/*********\r\nMEASURE_VALUE_COMPLETENESS\r\nComputing number of null values and the proportion to total records per field\r\n\r\nParameters used in this template:\r\ncdmDatabaseSchema = cdm_ibm_mdcd_v993.dbo\r\ncdmTableName = VISIT_DETAIL\r\ncdmFieldName = visit_occurrence_id\r\n\r\n**********/\r\n\r\n\r\nSELECT num_violated_rows, CASE WHEN denominator.num_rows = 0 THEN 0 ELSE 1.0*num_violated_rows/denominator.num_rows END  AS pct_violated_rows, \r\n  denominator.num_rows as num_denominator_rows\r\nFROM\r\n(\r\n\tSELECT COUNT_BIG(violated_rows.violating_field) AS num_violated_rows\r\n\tFROM\r\n\t(\r\n\t\tSELECT 'VISIT_DETAIL.visit_occurrence_id' AS violating_field, cdmTable.* \r\n\t\tFROM cdm_ibm_mdcd_v993.dbo.VISIT_DETAIL cdmTable\r\n\t\t\r\n\t\tWHERE cdmTable.visit_occurrence_id IS NULL\r\n\t) violated_rows\r\n) violated_row_count,\r\n( \r\n\tSELECT COUNT_BIG(*) AS num_rows\r\n\tFROM cdm_ibm_mdcd_v993.dbo.VISIT_DETAIL cdmTable\r\n\t\r\n) denominator\r\n;\r\n","CHECK_NAME":"measureValueCompleteness","CHECK_LEVEL":"FIELD","CHECK_DESCRIPTION":"The number and percent of records with a NULL value in the visit_occurrence_id of the VISIT_DETAIL.","CDM_TABLE_NAME":"VISIT_DETAIL","CDM_FIELD_NAME":"visit_occurrence_id","SQL_FILE":"field_measure_value_completeness.sql","CATEGORY":"Completeness","SUBCATEGORY":"","CONTEXT":"Verification","checkId":802,"FAILED":0,"THRESHOLD_VALUE":0,"_row":"10.147"},{"NUM_VIOLATED_ROWS":0,"PCT_VIOLATED_ROWS":0,"NUM_DENOMINATOR_ROWS":2269399531,"EXECUTION_TIME":"0.412991 secs","QUERY_TEXT":"\r\n/*********\r\nMEASURE_VALUE_COMPLETENESS\r\nComputing number of null values and the proportion to total records per field\r\n\r\nParameters used in this template:\r\ncdmDatabaseSchema = cdm_ibm_mdcd_v993.dbo\r\ncdmTableName = OBSERVATION\r\ncdmFieldName = observation_id\r\n\r\n**********/\r\n\r\n\r\nSELECT num_violated_rows, CASE WHEN denominator.num_rows = 0 THEN 0 ELSE 1.0*num_violated_rows/denominator.num_rows END  AS pct_violated_rows, \r\n  denominator.num_rows as num_denominator_rows\r\nFROM\r\n(\r\n\tSELECT COUNT_BIG(violated_rows.violating_field) AS num_violated_rows\r\n\tFROM\r\n\t(\r\n\t\tSELECT 'OBSERVATION.observation_id' AS violating_field, cdmTable.* \r\n\t\tFROM cdm_ibm_mdcd_v993.dbo.OBSERVATION cdmTable\r\n\t\t\r\n\t\tWHERE cdmTable.observation_id IS NULL\r\n\t) violated_rows\r\n) violated_row_count,\r\n( \r\n\tSELECT COUNT_BIG(*) AS num_rows\r\n\tFROM cdm_ibm_mdcd_v993.dbo.OBSERVATION cdmTable\r\n\t\r\n) denominator\r\n;\r\n","CHECK_NAME":"measureValueCompleteness","CHECK_LEVEL":"FIELD","CHECK_DESCRIPTION":"The number and percent of records with a NULL value in the observation_id of the OBSERVATION.","CDM_TABLE_NAME":"OBSERVATION","CDM_FIELD_NAME":"observation_id","SQL_FILE":"field_measure_value_completeness.sql","CATEGORY":"Completeness","SUBCATEGORY":"","CONTEXT":"Verification","checkId":803,"FAILED":0,"THRESHOLD_VALUE":0,"_row":"10.148"},{"NUM_VIOLATED_ROWS":0,"PCT_VIOLATED_ROWS":0,"NUM_DENOMINATOR_ROWS":2269399531,"EXECUTION_TIME":"0.381998 secs","QUERY_TEXT":"\r\n/*********\r\nMEASURE_VALUE_COMPLETENESS\r\nComputing number of null values and the proportion to total records per field\r\n\r\nParameters used in this template:\r\ncdmDatabaseSchema = cdm_ibm_mdcd_v993.dbo\r\ncdmTableName = OBSERVATION\r\ncdmFieldName = person_id\r\n\r\n**********/\r\n\r\n\r\nSELECT num_violated_rows, CASE WHEN denominator.num_rows = 0 THEN 0 ELSE 1.0*num_violated_rows/denominator.num_rows END  AS pct_violated_rows, \r\n  denominator.num_rows as num_denominator_rows\r\nFROM\r\n(\r\n\tSELECT COUNT_BIG(violated_rows.violating_field) AS num_violated_rows\r\n\tFROM\r\n\t(\r\n\t\tSELECT 'OBSERVATION.person_id' AS violating_field, cdmTable.* \r\n\t\tFROM cdm_ibm_mdcd_v993.dbo.OBSERVATION cdmTable\r\n\t\t\r\n\t\tWHERE cdmTable.person_id IS NULL\r\n\t) violated_rows\r\n) violated_row_count,\r\n( \r\n\tSELECT COUNT_BIG(*) AS num_rows\r\n\tFROM cdm_ibm_mdcd_v993.dbo.OBSERVATION cdmTable\r\n\t\r\n) denominator\r\n;\r\n","CHECK_NAME":"measureValueCompleteness","CHECK_LEVEL":"FIELD","CHECK_DESCRIPTION":"The number and percent of records with a NULL value in the person_id of the OBSERVATION.","CDM_TABLE_NAME":"OBSERVATION","CDM_FIELD_NAME":"person_id","SQL_FILE":"field_measure_value_completeness.sql","CATEGORY":"Completeness","SUBCATEGORY":"","CONTEXT":"Verification","checkId":804,"FAILED":0,"THRESHOLD_VALUE":0,"_row":"10.149"},{"NUM_VIOLATED_ROWS":0,"PCT_VIOLATED_ROWS":0,"NUM_DENOMINATOR_ROWS":2269399531,"EXECUTION_TIME":"0.490977 secs","QUERY_TEXT":"\r\n/*********\r\nMEASURE_VALUE_COMPLETENESS\r\nComputing number of null values and the proportion to total records per field\r\n\r\nParameters used in this template:\r\ncdmDatabaseSchema = cdm_ibm_mdcd_v993.dbo\r\ncdmTableName = OBSERVATION\r\ncdmFieldName = observation_concept_id\r\n\r\n**********/\r\n\r\n\r\nSELECT num_violated_rows, CASE WHEN denominator.num_rows = 0 THEN 0 ELSE 1.0*num_violated_rows/denominator.num_rows END  AS pct_violated_rows, \r\n  denominator.num_rows as num_denominator_rows\r\nFROM\r\n(\r\n\tSELECT COUNT_BIG(violated_rows.violating_field) AS num_violated_rows\r\n\tFROM\r\n\t(\r\n\t\tSELECT 'OBSERVATION.observation_concept_id' AS violating_field, cdmTable.* \r\n\t\tFROM cdm_ibm_mdcd_v993.dbo.OBSERVATION cdmTable\r\n\t\t\r\n\t\tWHERE cdmTable.observation_concept_id IS NULL\r\n\t) violated_rows\r\n) violated_row_count,\r\n( \r\n\tSELECT COUNT_BIG(*) AS num_rows\r\n\tFROM cdm_ibm_mdcd_v993.dbo.OBSERVATION cdmTable\r\n\t\r\n) denominator\r\n;\r\n","CHECK_NAME":"measureValueCompleteness","CHECK_LEVEL":"FIELD","CHECK_DESCRIPTION":"The number and percent of records with a NULL value in the observation_concept_id of the OBSERVATION.","CDM_TABLE_NAME":"OBSERVATION","CDM_FIELD_NAME":"observation_concept_id","SQL_FILE":"field_measure_value_completeness.sql","CATEGORY":"Completeness","SUBCATEGORY":"","CONTEXT":"Verification","checkId":805,"FAILED":0,"THRESHOLD_VALUE":0,"_row":"10.150"},{"NUM_VIOLATED_ROWS":0,"PCT_VIOLATED_ROWS":0,"NUM_DENOMINATOR_ROWS":2269399531,"EXECUTION_TIME":"0.558004 secs","QUERY_TEXT":"\r\n/*********\r\nMEASURE_VALUE_COMPLETENESS\r\nComputing number of null values and the proportion to total records per field\r\n\r\nParameters used in this template:\r\ncdmDatabaseSchema = cdm_ibm_mdcd_v993.dbo\r\ncdmTableName = OBSERVATION\r\ncdmFieldName = observation_date\r\n\r\n**********/\r\n\r\n\r\nSELECT num_violated_rows, CASE WHEN denominator.num_rows = 0 THEN 0 ELSE 1.0*num_violated_rows/denominator.num_rows END  AS pct_violated_rows, \r\n  denominator.num_rows as num_denominator_rows\r\nFROM\r\n(\r\n\tSELECT COUNT_BIG(violated_rows.violating_field) AS num_violated_rows\r\n\tFROM\r\n\t(\r\n\t\tSELECT 'OBSERVATION.observation_date' AS violating_field, cdmTable.* \r\n\t\tFROM cdm_ibm_mdcd_v993.dbo.OBSERVATION cdmTable\r\n\t\t\r\n\t\tWHERE cdmTable.observation_date IS NULL\r\n\t) violated_rows\r\n) violated_row_count,\r\n( \r\n\tSELECT COUNT_BIG(*) AS num_rows\r\n\tFROM cdm_ibm_mdcd_v993.dbo.OBSERVATION cdmTable\r\n\t\r\n) denominator\r\n;\r\n","CHECK_NAME":"measureValueCompleteness","CHECK_LEVEL":"FIELD","CHECK_DESCRIPTION":"The number and percent of records with a NULL value in the observation_date of the OBSERVATION.","CDM_TABLE_NAME":"OBSERVATION","CDM_FIELD_NAME":"observation_date","SQL_FILE":"field_measure_value_completeness.sql","CATEGORY":"Completeness","SUBCATEGORY":"","CONTEXT":"Verification","checkId":806,"FAILED":0,"THRESHOLD_VALUE":0,"_row":"10.151"},{"NUM_VIOLATED_ROWS":2269399531,"PCT_VIOLATED_ROWS":1,"NUM_DENOMINATOR_ROWS":2269399531,"EXECUTION_TIME":"4.743864 secs","QUERY_TEXT":"\r\n/*********\r\nMEASURE_VALUE_COMPLETENESS\r\nComputing number of null values and the proportion to total records per field\r\n\r\nParameters used in this template:\r\ncdmDatabaseSchema = cdm_ibm_mdcd_v993.dbo\r\ncdmTableName = OBSERVATION\r\ncdmFieldName = observation_datetime\r\n\r\n**********/\r\n\r\n\r\nSELECT num_violated_rows, CASE WHEN denominator.num_rows = 0 THEN 0 ELSE 1.0*num_violated_rows/denominator.num_rows END  AS pct_violated_rows, \r\n  denominator.num_rows as num_denominator_rows\r\nFROM\r\n(\r\n\tSELECT COUNT_BIG(violated_rows.violating_field) AS num_violated_rows\r\n\tFROM\r\n\t(\r\n\t\tSELECT 'OBSERVATION.observation_datetime' AS violating_field, cdmTable.* \r\n\t\tFROM cdm_ibm_mdcd_v993.dbo.OBSERVATION cdmTable\r\n\t\t\r\n\t\tWHERE cdmTable.observation_datetime IS NULL\r\n\t) violated_rows\r\n) violated_row_count,\r\n( \r\n\tSELECT COUNT_BIG(*) AS num_rows\r\n\tFROM cdm_ibm_mdcd_v993.dbo.OBSERVATION cdmTable\r\n\t\r\n) denominator\r\n;\r\n","CHECK_NAME":"measureValueCompleteness","CHECK_LEVEL":"FIELD","CHECK_DESCRIPTION":"The number and percent of records with a NULL value in the observation_datetime of the OBSERVATION.","CDM_TABLE_NAME":"OBSERVATION","CDM_FIELD_NAME":"observation_datetime","SQL_FILE":"field_measure_value_completeness.sql","CATEGORY":"Completeness","SUBCATEGORY":"","CONTEXT":"Verification","checkId":807,"FAILED":0,"THRESHOLD_VALUE":100,"_row":"10.152"},{"NUM_VIOLATED_ROWS":0,"PCT_VIOLATED_ROWS":0,"NUM_DENOMINATOR_ROWS":2269399531,"EXECUTION_TIME":"0.707975 secs","QUERY_TEXT":"\r\n/*********\r\nMEASURE_VALUE_COMPLETENESS\r\nComputing number of null values and the proportion to total records per field\r\n\r\nParameters used in this template:\r\ncdmDatabaseSchema = cdm_ibm_mdcd_v993.dbo\r\ncdmTableName = OBSERVATION\r\ncdmFieldName = observation_type_concept_id\r\n\r\n**********/\r\n\r\n\r\nSELECT num_violated_rows, CASE WHEN denominator.num_rows = 0 THEN 0 ELSE 1.0*num_violated_rows/denominator.num_rows END  AS pct_violated_rows, \r\n  denominator.num_rows as num_denominator_rows\r\nFROM\r\n(\r\n\tSELECT COUNT_BIG(violated_rows.violating_field) AS num_violated_rows\r\n\tFROM\r\n\t(\r\n\t\tSELECT 'OBSERVATION.observation_type_concept_id' AS violating_field, cdmTable.* \r\n\t\tFROM cdm_ibm_mdcd_v993.dbo.OBSERVATION cdmTable\r\n\t\t\r\n\t\tWHERE cdmTable.observation_type_concept_id IS NULL\r\n\t) violated_rows\r\n) violated_row_count,\r\n( \r\n\tSELECT COUNT_BIG(*) AS num_rows\r\n\tFROM cdm_ibm_mdcd_v993.dbo.OBSERVATION cdmTable\r\n\t\r\n) denominator\r\n;\r\n","CHECK_NAME":"measureValueCompleteness","CHECK_LEVEL":"FIELD","CHECK_DESCRIPTION":"The number and percent of records with a NULL value in the observation_type_concept_id of the OBSERVATION.","CDM_TABLE_NAME":"OBSERVATION","CDM_FIELD_NAME":"observation_type_concept_id","SQL_FILE":"field_measure_value_completeness.sql","CATEGORY":"Completeness","SUBCATEGORY":"","CONTEXT":"Verification","checkId":808,"FAILED":0,"THRESHOLD_VALUE":0,"_row":"10.153"},{"NUM_VIOLATED_ROWS":1188897928,"PCT_VIOLATED_ROWS":0.5239,"NUM_DENOMINATOR_ROWS":2269399531,"EXECUTION_TIME":"1.033971 secs","QUERY_TEXT":"\r\n/*********\r\nMEASURE_VALUE_COMPLETENESS\r\nComputing number of null values and the proportion to total records per field\r\n\r\nParameters used in this template:\r\ncdmDatabaseSchema = cdm_ibm_mdcd_v993.dbo\r\ncdmTableName = OBSERVATION\r\ncdmFieldName = value_as_number\r\n\r\n**********/\r\n\r\n\r\nSELECT num_violated_rows, CASE WHEN denominator.num_rows = 0 THEN 0 ELSE 1.0*num_violated_rows/denominator.num_rows END  AS pct_violated_rows, \r\n  denominator.num_rows as num_denominator_rows\r\nFROM\r\n(\r\n\tSELECT COUNT_BIG(violated_rows.violating_field) AS num_violated_rows\r\n\tFROM\r\n\t(\r\n\t\tSELECT 'OBSERVATION.value_as_number' AS violating_field, cdmTable.* \r\n\t\tFROM cdm_ibm_mdcd_v993.dbo.OBSERVATION cdmTable\r\n\t\t\r\n\t\tWHERE cdmTable.value_as_number IS NULL\r\n\t) violated_rows\r\n) violated_row_count,\r\n( \r\n\tSELECT COUNT_BIG(*) AS num_rows\r\n\tFROM cdm_ibm_mdcd_v993.dbo.OBSERVATION cdmTable\r\n\t\r\n) denominator\r\n;\r\n","CHECK_NAME":"measureValueCompleteness","CHECK_LEVEL":"FIELD","CHECK_DESCRIPTION":"The number and percent of records with a NULL value in the value_as_number of the OBSERVATION.","CDM_TABLE_NAME":"OBSERVATION","CDM_FIELD_NAME":"value_as_number","SQL_FILE":"field_measure_value_completeness.sql","CATEGORY":"Completeness","SUBCATEGORY":"","CONTEXT":"Verification","checkId":809,"FAILED":0,"THRESHOLD_VALUE":100,"_row":"10.154"},{"NUM_VIOLATED_ROWS":2269399531,"PCT_VIOLATED_ROWS":1,"NUM_DENOMINATOR_ROWS":2269399531,"EXECUTION_TIME":"0.898983 secs","QUERY_TEXT":"\r\n/*********\r\nMEASURE_VALUE_COMPLETENESS\r\nComputing number of null values and the proportion to total records per field\r\n\r\nParameters used in this template:\r\ncdmDatabaseSchema = cdm_ibm_mdcd_v993.dbo\r\ncdmTableName = OBSERVATION\r\ncdmFieldName = value_as_string\r\n\r\n**********/\r\n\r\n\r\nSELECT num_violated_rows, CASE WHEN denominator.num_rows = 0 THEN 0 ELSE 1.0*num_violated_rows/denominator.num_rows END  AS pct_violated_rows, \r\n  denominator.num_rows as num_denominator_rows\r\nFROM\r\n(\r\n\tSELECT COUNT_BIG(violated_rows.violating_field) AS num_violated_rows\r\n\tFROM\r\n\t(\r\n\t\tSELECT 'OBSERVATION.value_as_string' AS violating_field, cdmTable.* \r\n\t\tFROM cdm_ibm_mdcd_v993.dbo.OBSERVATION cdmTable\r\n\t\t\r\n\t\tWHERE cdmTable.value_as_string IS NULL\r\n\t) violated_rows\r\n) violated_row_count,\r\n( \r\n\tSELECT COUNT_BIG(*) AS num_rows\r\n\tFROM cdm_ibm_mdcd_v993.dbo.OBSERVATION cdmTable\r\n\t\r\n) denominator\r\n;\r\n","CHECK_NAME":"measureValueCompleteness","CHECK_LEVEL":"FIELD","CHECK_DESCRIPTION":"The number and percent of records with a NULL value in the value_as_string of the OBSERVATION.","CDM_TABLE_NAME":"OBSERVATION","CDM_FIELD_NAME":"value_as_string","SQL_FILE":"field_measure_value_completeness.sql","CATEGORY":"Completeness","SUBCATEGORY":"","CONTEXT":"Verification","checkId":810,"FAILED":0,"THRESHOLD_VALUE":100,"_row":"10.155"},{"NUM_VIOLATED_ROWS":0,"PCT_VIOLATED_ROWS":0,"NUM_DENOMINATOR_ROWS":2269399531,"EXECUTION_TIME":"2.177945 secs","QUERY_TEXT":"\r\n/*********\r\nMEASURE_VALUE_COMPLETENESS\r\nComputing number of null values and the proportion to total records per field\r\n\r\nParameters used in this template:\r\ncdmDatabaseSchema = cdm_ibm_mdcd_v993.dbo\r\ncdmTableName = OBSERVATION\r\ncdmFieldName = value_as_concept_id\r\n\r\n**********/\r\n\r\n\r\nSELECT num_violated_rows, CASE WHEN denominator.num_rows = 0 THEN 0 ELSE 1.0*num_violated_rows/denominator.num_rows END  AS pct_violated_rows, \r\n  denominator.num_rows as num_denominator_rows\r\nFROM\r\n(\r\n\tSELECT COUNT_BIG(violated_rows.violating_field) AS num_violated_rows\r\n\tFROM\r\n\t(\r\n\t\tSELECT 'OBSERVATION.value_as_concept_id' AS violating_field, cdmTable.* \r\n\t\tFROM cdm_ibm_mdcd_v993.dbo.OBSERVATION cdmTable\r\n\t\t\r\n\t\tWHERE cdmTable.value_as_concept_id IS NULL\r\n\t) violated_rows\r\n) violated_row_count,\r\n( \r\n\tSELECT COUNT_BIG(*) AS num_rows\r\n\tFROM cdm_ibm_mdcd_v993.dbo.OBSERVATION cdmTable\r\n\t\r\n) denominator\r\n;\r\n","CHECK_NAME":"measureValueCompleteness","CHECK_LEVEL":"FIELD","CHECK_DESCRIPTION":"The number and percent of records with a NULL value in the value_as_concept_id of the OBSERVATION.","CDM_TABLE_NAME":"OBSERVATION","CDM_FIELD_NAME":"value_as_concept_id","SQL_FILE":"field_measure_value_completeness.sql","CATEGORY":"Completeness","SUBCATEGORY":"","CONTEXT":"Verification","checkId":811,"FAILED":0,"THRESHOLD_VALUE":100,"_row":"10.156"},{"NUM_VIOLATED_ROWS":0,"PCT_VIOLATED_ROWS":0,"NUM_DENOMINATOR_ROWS":2269399531,"EXECUTION_TIME":"1.649947 secs","QUERY_TEXT":"\r\n/*********\r\nMEASURE_VALUE_COMPLETENESS\r\nComputing number of null values and the proportion to total records per field\r\n\r\nParameters used in this template:\r\ncdmDatabaseSchema = cdm_ibm_mdcd_v993.dbo\r\ncdmTableName = OBSERVATION\r\ncdmFieldName = qualifier_concept_id\r\n\r\n**********/\r\n\r\n\r\nSELECT num_violated_rows, CASE WHEN denominator.num_rows = 0 THEN 0 ELSE 1.0*num_violated_rows/denominator.num_rows END  AS pct_violated_rows, \r\n  denominator.num_rows as num_denominator_rows\r\nFROM\r\n(\r\n\tSELECT COUNT_BIG(violated_rows.violating_field) AS num_violated_rows\r\n\tFROM\r\n\t(\r\n\t\tSELECT 'OBSERVATION.qualifier_concept_id' AS violating_field, cdmTable.* \r\n\t\tFROM cdm_ibm_mdcd_v993.dbo.OBSERVATION cdmTable\r\n\t\t\r\n\t\tWHERE cdmTable.qualifier_concept_id IS NULL\r\n\t) violated_rows\r\n) violated_row_count,\r\n( \r\n\tSELECT COUNT_BIG(*) AS num_rows\r\n\tFROM cdm_ibm_mdcd_v993.dbo.OBSERVATION cdmTable\r\n\t\r\n) denominator\r\n;\r\n","CHECK_NAME":"measureValueCompleteness","CHECK_LEVEL":"FIELD","CHECK_DESCRIPTION":"The number and percent of records with a NULL value in the qualifier_concept_id of the OBSERVATION.","CDM_TABLE_NAME":"OBSERVATION","CDM_FIELD_NAME":"qualifier_concept_id","SQL_FILE":"field_measure_value_completeness.sql","CATEGORY":"Completeness","SUBCATEGORY":"","CONTEXT":"Verification","checkId":812,"FAILED":0,"THRESHOLD_VALUE":100,"_row":"10.157"},{"NUM_VIOLATED_ROWS":0,"PCT_VIOLATED_ROWS":0,"NUM_DENOMINATOR_ROWS":2269399531,"EXECUTION_TIME":"2.045949 secs","QUERY_TEXT":"\r\n/*********\r\nMEASURE_VALUE_COMPLETENESS\r\nComputing number of null values and the proportion to total records per field\r\n\r\nParameters used in this template:\r\ncdmDatabaseSchema = cdm_ibm_mdcd_v993.dbo\r\ncdmTableName = OBSERVATION\r\ncdmFieldName = unit_concept_id\r\n\r\n**********/\r\n\r\n\r\nSELECT num_violated_rows, CASE WHEN denominator.num_rows = 0 THEN 0 ELSE 1.0*num_violated_rows/denominator.num_rows END  AS pct_violated_rows, \r\n  denominator.num_rows as num_denominator_rows\r\nFROM\r\n(\r\n\tSELECT COUNT_BIG(violated_rows.violating_field) AS num_violated_rows\r\n\tFROM\r\n\t(\r\n\t\tSELECT 'OBSERVATION.unit_concept_id' AS violating_field, cdmTable.* \r\n\t\tFROM cdm_ibm_mdcd_v993.dbo.OBSERVATION cdmTable\r\n\t\t\r\n\t\tWHERE cdmTable.unit_concept_id IS NULL\r\n\t) violated_rows\r\n) violated_row_count,\r\n( \r\n\tSELECT COUNT_BIG(*) AS num_rows\r\n\tFROM cdm_ibm_mdcd_v993.dbo.OBSERVATION cdmTable\r\n\t\r\n) denominator\r\n;\r\n","CHECK_NAME":"measureValueCompleteness","CHECK_LEVEL":"FIELD","CHECK_DESCRIPTION":"The number and percent of records with a NULL value in the unit_concept_id of the OBSERVATION.","CDM_TABLE_NAME":"OBSERVATION","CDM_FIELD_NAME":"unit_concept_id","SQL_FILE":"field_measure_value_completeness.sql","CATEGORY":"Completeness","SUBCATEGORY":"","CONTEXT":"Verification","checkId":813,"FAILED":0,"THRESHOLD_VALUE":100,"_row":"10.158"},{"NUM_VIOLATED_ROWS":1318398608,"PCT_VIOLATED_ROWS":0.5809,"NUM_DENOMINATOR_ROWS":2269399531,"EXECUTION_TIME":"2.154937 secs","QUERY_TEXT":"\r\n/*********\r\nMEASURE_VALUE_COMPLETENESS\r\nComputing number of null values and the proportion to total records per field\r\n\r\nParameters used in this template:\r\ncdmDatabaseSchema = cdm_ibm_mdcd_v993.dbo\r\ncdmTableName = OBSERVATION\r\ncdmFieldName = provider_id\r\n\r\n**********/\r\n\r\n\r\nSELECT num_violated_rows, CASE WHEN denominator.num_rows = 0 THEN 0 ELSE 1.0*num_violated_rows/denominator.num_rows END  AS pct_violated_rows, \r\n  denominator.num_rows as num_denominator_rows\r\nFROM\r\n(\r\n\tSELECT COUNT_BIG(violated_rows.violating_field) AS num_violated_rows\r\n\tFROM\r\n\t(\r\n\t\tSELECT 'OBSERVATION.provider_id' AS violating_field, cdmTable.* \r\n\t\tFROM cdm_ibm_mdcd_v993.dbo.OBSERVATION cdmTable\r\n\t\t\r\n\t\tWHERE cdmTable.provider_id IS NULL\r\n\t) violated_rows\r\n) violated_row_count,\r\n( \r\n\tSELECT COUNT_BIG(*) AS num_rows\r\n\tFROM cdm_ibm_mdcd_v993.dbo.OBSERVATION cdmTable\r\n\t\r\n) denominator\r\n;\r\n","CHECK_NAME":"measureValueCompleteness","CHECK_LEVEL":"FIELD","CHECK_DESCRIPTION":"The number and percent of records with a NULL value in the provider_id of the OBSERVATION.","CDM_TABLE_NAME":"OBSERVATION","CDM_FIELD_NAME":"provider_id","SQL_FILE":"field_measure_value_completeness.sql","CATEGORY":"Completeness","SUBCATEGORY":"","CONTEXT":"Verification","checkId":814,"FAILED":0,"THRESHOLD_VALUE":100,"_row":"10.159"},{"NUM_VIOLATED_ROWS":1080501603,"PCT_VIOLATED_ROWS":0.4761,"NUM_DENOMINATOR_ROWS":2269399531,"EXECUTION_TIME":"1.704947 secs","QUERY_TEXT":"\r\n/*********\r\nMEASURE_VALUE_COMPLETENESS\r\nComputing number of null values and the proportion to total records per field\r\n\r\nParameters used in this template:\r\ncdmDatabaseSchema = cdm_ibm_mdcd_v993.dbo\r\ncdmTableName = OBSERVATION\r\ncdmFieldName = visit_occurrence_id\r\n\r\n**********/\r\n\r\n\r\nSELECT num_violated_rows, CASE WHEN denominator.num_rows = 0 THEN 0 ELSE 1.0*num_violated_rows/denominator.num_rows END  AS pct_violated_rows, \r\n  denominator.num_rows as num_denominator_rows\r\nFROM\r\n(\r\n\tSELECT COUNT_BIG(violated_rows.violating_field) AS num_violated_rows\r\n\tFROM\r\n\t(\r\n\t\tSELECT 'OBSERVATION.visit_occurrence_id' AS violating_field, cdmTable.* \r\n\t\tFROM cdm_ibm_mdcd_v993.dbo.OBSERVATION cdmTable\r\n\t\t\r\n\t\tWHERE cdmTable.visit_occurrence_id IS NULL\r\n\t) violated_rows\r\n) violated_row_count,\r\n( \r\n\tSELECT COUNT_BIG(*) AS num_rows\r\n\tFROM cdm_ibm_mdcd_v993.dbo.OBSERVATION cdmTable\r\n\t\r\n) denominator\r\n;\r\n","CHECK_NAME":"measureValueCompleteness","CHECK_LEVEL":"FIELD","CHECK_DESCRIPTION":"The number and percent of records with a NULL value in the visit_occurrence_id of the OBSERVATION.","CDM_TABLE_NAME":"OBSERVATION","CDM_FIELD_NAME":"visit_occurrence_id","SQL_FILE":"field_measure_value_completeness.sql","CATEGORY":"Completeness","SUBCATEGORY":"","CONTEXT":"Verification","checkId":815,"FAILED":0,"THRESHOLD_VALUE":100,"_row":"10.160"},{"NUM_VIOLATED_ROWS":1432353924,"PCT_VIOLATED_ROWS":0.6312,"NUM_DENOMINATOR_ROWS":2269399531,"EXECUTION_TIME":"1.598916 secs","QUERY_TEXT":"\r\n/*********\r\nMEASURE_VALUE_COMPLETENESS\r\nComputing number of null values and the proportion to total records per field\r\n\r\nParameters used in this template:\r\ncdmDatabaseSchema = cdm_ibm_mdcd_v993.dbo\r\ncdmTableName = OBSERVATION\r\ncdmFieldName = visit_detail_id\r\n\r\n**********/\r\n\r\n\r\nSELECT num_violated_rows, CASE WHEN denominator.num_rows = 0 THEN 0 ELSE 1.0*num_violated_rows/denominator.num_rows END  AS pct_violated_rows, \r\n  denominator.num_rows as num_denominator_rows\r\nFROM\r\n(\r\n\tSELECT COUNT_BIG(violated_rows.violating_field) AS num_violated_rows\r\n\tFROM\r\n\t(\r\n\t\tSELECT 'OBSERVATION.visit_detail_id' AS violating_field, cdmTable.* \r\n\t\tFROM cdm_ibm_mdcd_v993.dbo.OBSERVATION cdmTable\r\n\t\t\r\n\t\tWHERE cdmTable.visit_detail_id IS NULL\r\n\t) violated_rows\r\n) violated_row_count,\r\n( \r\n\tSELECT COUNT_BIG(*) AS num_rows\r\n\tFROM cdm_ibm_mdcd_v993.dbo.OBSERVATION cdmTable\r\n\t\r\n) denominator\r\n;\r\n","CHECK_NAME":"measureValueCompleteness","CHECK_LEVEL":"FIELD","CHECK_DESCRIPTION":"The number and percent of records with a NULL value in the visit_detail_id of the OBSERVATION.","CDM_TABLE_NAME":"OBSERVATION","CDM_FIELD_NAME":"visit_detail_id","SQL_FILE":"field_measure_value_completeness.sql","CATEGORY":"Completeness","SUBCATEGORY":"","CONTEXT":"Verification","checkId":816,"FAILED":0,"THRESHOLD_VALUE":100,"_row":"10.161"},{"NUM_VIOLATED_ROWS":0,"PCT_VIOLATED_ROWS":0,"NUM_DENOMINATOR_ROWS":2269399531,"EXECUTION_TIME":"1.791953 secs","QUERY_TEXT":"\r\n/*********\r\nMEASURE_VALUE_COMPLETENESS\r\nComputing number of null values and the proportion to total records per field\r\n\r\nParameters used in this template:\r\ncdmDatabaseSchema = cdm_ibm_mdcd_v993.dbo\r\ncdmTableName = OBSERVATION\r\ncdmFieldName = observation_source_value\r\n\r\n**********/\r\n\r\n\r\nSELECT num_violated_rows, CASE WHEN denominator.num_rows = 0 THEN 0 ELSE 1.0*num_violated_rows/denominator.num_rows END  AS pct_violated_rows, \r\n  denominator.num_rows as num_denominator_rows\r\nFROM\r\n(\r\n\tSELECT COUNT_BIG(violated_rows.violating_field) AS num_violated_rows\r\n\tFROM\r\n\t(\r\n\t\tSELECT 'OBSERVATION.observation_source_value' AS violating_field, cdmTable.* \r\n\t\tFROM cdm_ibm_mdcd_v993.dbo.OBSERVATION cdmTable\r\n\t\t\r\n\t\tWHERE cdmTable.observation_source_value IS NULL\r\n\t) violated_rows\r\n) violated_row_count,\r\n( \r\n\tSELECT COUNT_BIG(*) AS num_rows\r\n\tFROM cdm_ibm_mdcd_v993.dbo.OBSERVATION cdmTable\r\n\t\r\n) denominator\r\n;\r\n","CHECK_NAME":"measureValueCompleteness","CHECK_LEVEL":"FIELD","CHECK_DESCRIPTION":"The number and percent of records with a NULL value in the observation_source_value of the OBSERVATION.","CDM_TABLE_NAME":"OBSERVATION","CDM_FIELD_NAME":"observation_source_value","SQL_FILE":"field_measure_value_completeness.sql","CATEGORY":"Completeness","SUBCATEGORY":"","CONTEXT":"Verification","checkId":817,"FAILED":0,"THRESHOLD_VALUE":100,"_row":"10.162"},{"NUM_VIOLATED_ROWS":0,"PCT_VIOLATED_ROWS":0,"NUM_DENOMINATOR_ROWS":2269399531,"EXECUTION_TIME":"0.869974 secs","QUERY_TEXT":"\r\n/*********\r\nMEASURE_VALUE_COMPLETENESS\r\nComputing number of null values and the proportion to total records per field\r\n\r\nParameters used in this template:\r\ncdmDatabaseSchema = cdm_ibm_mdcd_v993.dbo\r\ncdmTableName = OBSERVATION\r\ncdmFieldName = observation_source_concept_id\r\n\r\n**********/\r\n\r\n\r\nSELECT num_violated_rows, CASE WHEN denominator.num_rows = 0 THEN 0 ELSE 1.0*num_violated_rows/denominator.num_rows END  AS pct_violated_rows, \r\n  denominator.num_rows as num_denominator_rows\r\nFROM\r\n(\r\n\tSELECT COUNT_BIG(violated_rows.violating_field) AS num_violated_rows\r\n\tFROM\r\n\t(\r\n\t\tSELECT 'OBSERVATION.observation_source_concept_id' AS violating_field, cdmTable.* \r\n\t\tFROM cdm_ibm_mdcd_v993.dbo.OBSERVATION cdmTable\r\n\t\t\r\n\t\tWHERE cdmTable.observation_source_concept_id IS NULL\r\n\t) violated_rows\r\n) violated_row_count,\r\n( \r\n\tSELECT COUNT_BIG(*) AS num_rows\r\n\tFROM cdm_ibm_mdcd_v993.dbo.OBSERVATION cdmTable\r\n\t\r\n) denominator\r\n;\r\n","CHECK_NAME":"measureValueCompleteness","CHECK_LEVEL":"FIELD","CHECK_DESCRIPTION":"The number and percent of records with a NULL value in the observation_source_concept_id of the OBSERVATION.","CDM_TABLE_NAME":"OBSERVATION","CDM_FIELD_NAME":"observation_source_concept_id","SQL_FILE":"field_measure_value_completeness.sql","CATEGORY":"Completeness","SUBCATEGORY":"","CONTEXT":"Verification","checkId":818,"FAILED":0,"THRESHOLD_VALUE":100,"_row":"10.163"},{"NUM_VIOLATED_ROWS":2269399531,"PCT_VIOLATED_ROWS":1,"NUM_DENOMINATOR_ROWS":2269399531,"EXECUTION_TIME":"4.064892 secs","QUERY_TEXT":"\r\n/*********\r\nMEASURE_VALUE_COMPLETENESS\r\nComputing number of null values and the proportion to total records per field\r\n\r\nParameters used in this template:\r\ncdmDatabaseSchema = cdm_ibm_mdcd_v993.dbo\r\ncdmTableName = OBSERVATION\r\ncdmFieldName = unit_source_value\r\n\r\n**********/\r\n\r\n\r\nSELECT num_violated_rows, CASE WHEN denominator.num_rows = 0 THEN 0 ELSE 1.0*num_violated_rows/denominator.num_rows END  AS pct_violated_rows, \r\n  denominator.num_rows as num_denominator_rows\r\nFROM\r\n(\r\n\tSELECT COUNT_BIG(violated_rows.violating_field) AS num_violated_rows\r\n\tFROM\r\n\t(\r\n\t\tSELECT 'OBSERVATION.unit_source_value' AS violating_field, cdmTable.* \r\n\t\tFROM cdm_ibm_mdcd_v993.dbo.OBSERVATION cdmTable\r\n\t\t\r\n\t\tWHERE cdmTable.unit_source_value IS NULL\r\n\t) violated_rows\r\n) violated_row_count,\r\n( \r\n\tSELECT COUNT_BIG(*) AS num_rows\r\n\tFROM cdm_ibm_mdcd_v993.dbo.OBSERVATION cdmTable\r\n\t\r\n) denominator\r\n;\r\n","CHECK_NAME":"measureValueCompleteness","CHECK_LEVEL":"FIELD","CHECK_DESCRIPTION":"The number and percent of records with a NULL value in the unit_source_value of the OBSERVATION.","CDM_TABLE_NAME":"OBSERVATION","CDM_FIELD_NAME":"unit_source_value","SQL_FILE":"field_measure_value_completeness.sql","CATEGORY":"Completeness","SUBCATEGORY":"","CONTEXT":"Verification","checkId":819,"FAILED":0,"THRESHOLD_VALUE":100,"_row":"10.164"},{"NUM_VIOLATED_ROWS":2269399531,"PCT_VIOLATED_ROWS":1,"NUM_DENOMINATOR_ROWS":2269399531,"EXECUTION_TIME":"4.252890 secs","QUERY_TEXT":"\r\n/*********\r\nMEASURE_VALUE_COMPLETENESS\r\nComputing number of null values and the proportion to total records per field\r\n\r\nParameters used in this template:\r\ncdmDatabaseSchema = cdm_ibm_mdcd_v993.dbo\r\ncdmTableName = OBSERVATION\r\ncdmFieldName = qualifier_source_value\r\n\r\n**********/\r\n\r\n\r\nSELECT num_violated_rows, CASE WHEN denominator.num_rows = 0 THEN 0 ELSE 1.0*num_violated_rows/denominator.num_rows END  AS pct_violated_rows, \r\n  denominator.num_rows as num_denominator_rows\r\nFROM\r\n(\r\n\tSELECT COUNT_BIG(violated_rows.violating_field) AS num_violated_rows\r\n\tFROM\r\n\t(\r\n\t\tSELECT 'OBSERVATION.qualifier_source_value' AS violating_field, cdmTable.* \r\n\t\tFROM cdm_ibm_mdcd_v993.dbo.OBSERVATION cdmTable\r\n\t\t\r\n\t\tWHERE cdmTable.qualifier_source_value IS NULL\r\n\t) violated_rows\r\n) violated_row_count,\r\n( \r\n\tSELECT COUNT_BIG(*) AS num_rows\r\n\tFROM cdm_ibm_mdcd_v993.dbo.OBSERVATION cdmTable\r\n\t\r\n) denominator\r\n;\r\n","CHECK_NAME":"measureValueCompleteness","CHECK_LEVEL":"FIELD","CHECK_DESCRIPTION":"The number and percent of records with a NULL value in the qualifier_source_value of the OBSERVATION.","CDM_TABLE_NAME":"OBSERVATION","CDM_FIELD_NAME":"qualifier_source_value","SQL_FILE":"field_measure_value_completeness.sql","CATEGORY":"Completeness","SUBCATEGORY":"","CONTEXT":"Verification","checkId":820,"FAILED":0,"THRESHOLD_VALUE":100,"_row":"10.165"},{"NUM_VIOLATED_ROWS":0,"PCT_VIOLATED_ROWS":0,"NUM_DENOMINATOR_ROWS":1,"EXECUTION_TIME":"0.089984 secs","QUERY_TEXT":"\r\n/*********\r\nMEASURE_VALUE_COMPLETENESS\r\nComputing number of null values and the proportion to total records per field\r\n\r\nParameters used in this template:\r\ncdmDatabaseSchema = cdm_ibm_mdcd_v993.dbo\r\ncdmTableName = FACT_RELATIONSHIP\r\ncdmFieldName = domain_concept_id_1\r\n\r\n**********/\r\n\r\n\r\nSELECT num_violated_rows, CASE WHEN denominator.num_rows = 0 THEN 0 ELSE 1.0*num_violated_rows/denominator.num_rows END  AS pct_violated_rows, \r\n  denominator.num_rows as num_denominator_rows\r\nFROM\r\n(\r\n\tSELECT COUNT_BIG(violated_rows.violating_field) AS num_violated_rows\r\n\tFROM\r\n\t(\r\n\t\tSELECT 'FACT_RELATIONSHIP.domain_concept_id_1' AS violating_field, cdmTable.* \r\n\t\tFROM cdm_ibm_mdcd_v993.dbo.FACT_RELATIONSHIP cdmTable\r\n\t\t\r\n\t\tWHERE cdmTable.domain_concept_id_1 IS NULL\r\n\t) violated_rows\r\n) violated_row_count,\r\n( \r\n\tSELECT COUNT_BIG(*) AS num_rows\r\n\tFROM cdm_ibm_mdcd_v993.dbo.FACT_RELATIONSHIP cdmTable\r\n\t\r\n) denominator\r\n;\r\n","CHECK_NAME":"measureValueCompleteness","CHECK_LEVEL":"FIELD","CHECK_DESCRIPTION":"The number and percent of records with a NULL value in the domain_concept_id_1 of the FACT_RELATIONSHIP.","CDM_TABLE_NAME":"FACT_RELATIONSHIP","CDM_FIELD_NAME":"domain_concept_id_1","SQL_FILE":"field_measure_value_completeness.sql","CATEGORY":"Completeness","SUBCATEGORY":"","CONTEXT":"Verification","checkId":821,"FAILED":0,"THRESHOLD_VALUE":0,"_row":"10.166"},{"NUM_VIOLATED_ROWS":0,"PCT_VIOLATED_ROWS":0,"NUM_DENOMINATOR_ROWS":1,"EXECUTION_TIME":"0.096996 secs","QUERY_TEXT":"\r\n/*********\r\nMEASURE_VALUE_COMPLETENESS\r\nComputing number of null values and the proportion to total records per field\r\n\r\nParameters used in this template:\r\ncdmDatabaseSchema = cdm_ibm_mdcd_v993.dbo\r\ncdmTableName = FACT_RELATIONSHIP\r\ncdmFieldName = fact_id_1\r\n\r\n**********/\r\n\r\n\r\nSELECT num_violated_rows, CASE WHEN denominator.num_rows = 0 THEN 0 ELSE 1.0*num_violated_rows/denominator.num_rows END  AS pct_violated_rows, \r\n  denominator.num_rows as num_denominator_rows\r\nFROM\r\n(\r\n\tSELECT COUNT_BIG(violated_rows.violating_field) AS num_violated_rows\r\n\tFROM\r\n\t(\r\n\t\tSELECT 'FACT_RELATIONSHIP.fact_id_1' AS violating_field, cdmTable.* \r\n\t\tFROM cdm_ibm_mdcd_v993.dbo.FACT_RELATIONSHIP cdmTable\r\n\t\t\r\n\t\tWHERE cdmTable.fact_id_1 IS NULL\r\n\t) violated_rows\r\n) violated_row_count,\r\n( \r\n\tSELECT COUNT_BIG(*) AS num_rows\r\n\tFROM cdm_ibm_mdcd_v993.dbo.FACT_RELATIONSHIP cdmTable\r\n\t\r\n) denominator\r\n;\r\n","CHECK_NAME":"measureValueCompleteness","CHECK_LEVEL":"FIELD","CHECK_DESCRIPTION":"The number and percent of records with a NULL value in the fact_id_1 of the FACT_RELATIONSHIP.","CDM_TABLE_NAME":"FACT_RELATIONSHIP","CDM_FIELD_NAME":"fact_id_1","SQL_FILE":"field_measure_value_completeness.sql","CATEGORY":"Completeness","SUBCATEGORY":"","CONTEXT":"Verification","checkId":822,"FAILED":0,"THRESHOLD_VALUE":0,"_row":"10.167"},{"NUM_VIOLATED_ROWS":0,"PCT_VIOLATED_ROWS":0,"NUM_DENOMINATOR_ROWS":1,"EXECUTION_TIME":"0.085997 secs","QUERY_TEXT":"\r\n/*********\r\nMEASURE_VALUE_COMPLETENESS\r\nComputing number of null values and the proportion to total records per field\r\n\r\nParameters used in this template:\r\ncdmDatabaseSchema = cdm_ibm_mdcd_v993.dbo\r\ncdmTableName = FACT_RELATIONSHIP\r\ncdmFieldName = domain_concept_id_2\r\n\r\n**********/\r\n\r\n\r\nSELECT num_violated_rows, CASE WHEN denominator.num_rows = 0 THEN 0 ELSE 1.0*num_violated_rows/denominator.num_rows END  AS pct_violated_rows, \r\n  denominator.num_rows as num_denominator_rows\r\nFROM\r\n(\r\n\tSELECT COUNT_BIG(violated_rows.violating_field) AS num_violated_rows\r\n\tFROM\r\n\t(\r\n\t\tSELECT 'FACT_RELATIONSHIP.domain_concept_id_2' AS violating_field, cdmTable.* \r\n\t\tFROM cdm_ibm_mdcd_v993.dbo.FACT_RELATIONSHIP cdmTable\r\n\t\t\r\n\t\tWHERE cdmTable.domain_concept_id_2 IS NULL\r\n\t) violated_rows\r\n) violated_row_count,\r\n( \r\n\tSELECT COUNT_BIG(*) AS num_rows\r\n\tFROM cdm_ibm_mdcd_v993.dbo.FACT_RELATIONSHIP cdmTable\r\n\t\r\n) denominator\r\n;\r\n","CHECK_NAME":"measureValueCompleteness","CHECK_LEVEL":"FIELD","CHECK_DESCRIPTION":"The number and percent of records with a NULL value in the domain_concept_id_2 of the FACT_RELATIONSHIP.","CDM_TABLE_NAME":"FACT_RELATIONSHIP","CDM_FIELD_NAME":"domain_concept_id_2","SQL_FILE":"field_measure_value_completeness.sql","CATEGORY":"Completeness","SUBCATEGORY":"","CONTEXT":"Verification","checkId":823,"FAILED":0,"THRESHOLD_VALUE":0,"_row":"10.168"},{"NUM_VIOLATED_ROWS":0,"PCT_VIOLATED_ROWS":0,"NUM_DENOMINATOR_ROWS":1,"EXECUTION_TIME":"0.089978 secs","QUERY_TEXT":"\r\n/*********\r\nMEASURE_VALUE_COMPLETENESS\r\nComputing number of null values and the proportion to total records per field\r\n\r\nParameters used in this template:\r\ncdmDatabaseSchema = cdm_ibm_mdcd_v993.dbo\r\ncdmTableName = FACT_RELATIONSHIP\r\ncdmFieldName = fact_id_2\r\n\r\n**********/\r\n\r\n\r\nSELECT num_violated_rows, CASE WHEN denominator.num_rows = 0 THEN 0 ELSE 1.0*num_violated_rows/denominator.num_rows END  AS pct_violated_rows, \r\n  denominator.num_rows as num_denominator_rows\r\nFROM\r\n(\r\n\tSELECT COUNT_BIG(violated_rows.violating_field) AS num_violated_rows\r\n\tFROM\r\n\t(\r\n\t\tSELECT 'FACT_RELATIONSHIP.fact_id_2' AS violating_field, cdmTable.* \r\n\t\tFROM cdm_ibm_mdcd_v993.dbo.FACT_RELATIONSHIP cdmTable\r\n\t\t\r\n\t\tWHERE cdmTable.fact_id_2 IS NULL\r\n\t) violated_rows\r\n) violated_row_count,\r\n( \r\n\tSELECT COUNT_BIG(*) AS num_rows\r\n\tFROM cdm_ibm_mdcd_v993.dbo.FACT_RELATIONSHIP cdmTable\r\n\t\r\n) denominator\r\n;\r\n","CHECK_NAME":"measureValueCompleteness","CHECK_LEVEL":"FIELD","CHECK_DESCRIPTION":"The number and percent of records with a NULL value in the fact_id_2 of the FACT_RELATIONSHIP.","CDM_TABLE_NAME":"FACT_RELATIONSHIP","CDM_FIELD_NAME":"fact_id_2","SQL_FILE":"field_measure_value_completeness.sql","CATEGORY":"Completeness","SUBCATEGORY":"","CONTEXT":"Verification","checkId":824,"FAILED":0,"THRESHOLD_VALUE":0,"_row":"10.169"},{"NUM_VIOLATED_ROWS":0,"PCT_VIOLATED_ROWS":0,"NUM_DENOMINATOR_ROWS":1,"EXECUTION_TIME":"0.090002 secs","QUERY_TEXT":"\r\n/*********\r\nMEASURE_VALUE_COMPLETENESS\r\nComputing number of null values and the proportion to total records per field\r\n\r\nParameters used in this template:\r\ncdmDatabaseSchema = cdm_ibm_mdcd_v993.dbo\r\ncdmTableName = FACT_RELATIONSHIP\r\ncdmFieldName = relationship_concept_id\r\n\r\n**********/\r\n\r\n\r\nSELECT num_violated_rows, CASE WHEN denominator.num_rows = 0 THEN 0 ELSE 1.0*num_violated_rows/denominator.num_rows END  AS pct_violated_rows, \r\n  denominator.num_rows as num_denominator_rows\r\nFROM\r\n(\r\n\tSELECT COUNT_BIG(violated_rows.violating_field) AS num_violated_rows\r\n\tFROM\r\n\t(\r\n\t\tSELECT 'FACT_RELATIONSHIP.relationship_concept_id' AS violating_field, cdmTable.* \r\n\t\tFROM cdm_ibm_mdcd_v993.dbo.FACT_RELATIONSHIP cdmTable\r\n\t\t\r\n\t\tWHERE cdmTable.relationship_concept_id IS NULL\r\n\t) violated_rows\r\n) violated_row_count,\r\n( \r\n\tSELECT COUNT_BIG(*) AS num_rows\r\n\tFROM cdm_ibm_mdcd_v993.dbo.FACT_RELATIONSHIP cdmTable\r\n\t\r\n) denominator\r\n;\r\n","CHECK_NAME":"measureValueCompleteness","CHECK_LEVEL":"FIELD","CHECK_DESCRIPTION":"The number and percent of records with a NULL value in the relationship_concept_id of the FACT_RELATIONSHIP.","CDM_TABLE_NAME":"FACT_RELATIONSHIP","CDM_FIELD_NAME":"relationship_concept_id","SQL_FILE":"field_measure_value_completeness.sql","CATEGORY":"Completeness","SUBCATEGORY":"","CONTEXT":"Verification","checkId":825,"FAILED":0,"THRESHOLD_VALUE":0,"_row":"10.170"},{"NUM_VIOLATED_ROWS":0,"PCT_VIOLATED_ROWS":0,"NUM_DENOMINATOR_ROWS":1,"EXECUTION_TIME":"0.084001 secs","QUERY_TEXT":"\r\n/*********\r\nMEASURE_VALUE_COMPLETENESS\r\nComputing number of null values and the proportion to total records per field\r\n\r\nParameters used in this template:\r\ncdmDatabaseSchema = cdm_ibm_mdcd_v993.dbo\r\ncdmTableName = LOCATION\r\ncdmFieldName = location_id\r\n\r\n**********/\r\n\r\n\r\nSELECT num_violated_rows, CASE WHEN denominator.num_rows = 0 THEN 0 ELSE 1.0*num_violated_rows/denominator.num_rows END  AS pct_violated_rows, \r\n  denominator.num_rows as num_denominator_rows\r\nFROM\r\n(\r\n\tSELECT COUNT_BIG(violated_rows.violating_field) AS num_violated_rows\r\n\tFROM\r\n\t(\r\n\t\tSELECT 'LOCATION.location_id' AS violating_field, cdmTable.* \r\n\t\tFROM cdm_ibm_mdcd_v993.dbo.LOCATION cdmTable\r\n\t\t\r\n\t\tWHERE cdmTable.location_id IS NULL\r\n\t) violated_rows\r\n) violated_row_count,\r\n( \r\n\tSELECT COUNT_BIG(*) AS num_rows\r\n\tFROM cdm_ibm_mdcd_v993.dbo.LOCATION cdmTable\r\n\t\r\n) denominator\r\n;\r\n","CHECK_NAME":"measureValueCompleteness","CHECK_LEVEL":"FIELD","CHECK_DESCRIPTION":"The number and percent of records with a NULL value in the location_id of the LOCATION.","CDM_TABLE_NAME":"LOCATION","CDM_FIELD_NAME":"location_id","SQL_FILE":"field_measure_value_completeness.sql","CATEGORY":"Completeness","SUBCATEGORY":"","CONTEXT":"Verification","checkId":826,"FAILED":0,"THRESHOLD_VALUE":0,"_row":"10.171"},{"NUM_VIOLATED_ROWS":1,"PCT_VIOLATED_ROWS":1,"NUM_DENOMINATOR_ROWS":1,"EXECUTION_TIME":"1.175988 secs","QUERY_TEXT":"\r\n/*********\r\nMEASURE_VALUE_COMPLETENESS\r\nComputing number of null values and the proportion to total records per field\r\n\r\nParameters used in this template:\r\ncdmDatabaseSchema = cdm_ibm_mdcd_v993.dbo\r\ncdmTableName = LOCATION\r\ncdmFieldName = address_1\r\n\r\n**********/\r\n\r\n\r\nSELECT num_violated_rows, CASE WHEN denominator.num_rows = 0 THEN 0 ELSE 1.0*num_violated_rows/denominator.num_rows END  AS pct_violated_rows, \r\n  denominator.num_rows as num_denominator_rows\r\nFROM\r\n(\r\n\tSELECT COUNT_BIG(violated_rows.violating_field) AS num_violated_rows\r\n\tFROM\r\n\t(\r\n\t\tSELECT 'LOCATION.address_1' AS violating_field, cdmTable.* \r\n\t\tFROM cdm_ibm_mdcd_v993.dbo.LOCATION cdmTable\r\n\t\t\r\n\t\tWHERE cdmTable.address_1 IS NULL\r\n\t) violated_rows\r\n) violated_row_count,\r\n( \r\n\tSELECT COUNT_BIG(*) AS num_rows\r\n\tFROM cdm_ibm_mdcd_v993.dbo.LOCATION cdmTable\r\n\t\r\n) denominator\r\n;\r\n","CHECK_NAME":"measureValueCompleteness","CHECK_LEVEL":"FIELD","CHECK_DESCRIPTION":"The number and percent of records with a NULL value in the address_1 of the LOCATION.","CDM_TABLE_NAME":"LOCATION","CDM_FIELD_NAME":"address_1","SQL_FILE":"field_measure_value_completeness.sql","CATEGORY":"Completeness","SUBCATEGORY":"","CONTEXT":"Verification","checkId":827,"FAILED":0,"THRESHOLD_VALUE":100,"_row":"10.172"},{"NUM_VIOLATED_ROWS":1,"PCT_VIOLATED_ROWS":1,"NUM_DENOMINATOR_ROWS":1,"EXECUTION_TIME":"0.983974 secs","QUERY_TEXT":"\r\n/*********\r\nMEASURE_VALUE_COMPLETENESS\r\nComputing number of null values and the proportion to total records per field\r\n\r\nParameters used in this template:\r\ncdmDatabaseSchema = cdm_ibm_mdcd_v993.dbo\r\ncdmTableName = LOCATION\r\ncdmFieldName = address_2\r\n\r\n**********/\r\n\r\n\r\nSELECT num_violated_rows, CASE WHEN denominator.num_rows = 0 THEN 0 ELSE 1.0*num_violated_rows/denominator.num_rows END  AS pct_violated_rows, \r\n  denominator.num_rows as num_denominator_rows\r\nFROM\r\n(\r\n\tSELECT COUNT_BIG(violated_rows.violating_field) AS num_violated_rows\r\n\tFROM\r\n\t(\r\n\t\tSELECT 'LOCATION.address_2' AS violating_field, cdmTable.* \r\n\t\tFROM cdm_ibm_mdcd_v993.dbo.LOCATION cdmTable\r\n\t\t\r\n\t\tWHERE cdmTable.address_2 IS NULL\r\n\t) violated_rows\r\n) violated_row_count,\r\n( \r\n\tSELECT COUNT_BIG(*) AS num_rows\r\n\tFROM cdm_ibm_mdcd_v993.dbo.LOCATION cdmTable\r\n\t\r\n) denominator\r\n;\r\n","CHECK_NAME":"measureValueCompleteness","CHECK_LEVEL":"FIELD","CHECK_DESCRIPTION":"The number and percent of records with a NULL value in the address_2 of the LOCATION.","CDM_TABLE_NAME":"LOCATION","CDM_FIELD_NAME":"address_2","SQL_FILE":"field_measure_value_completeness.sql","CATEGORY":"Completeness","SUBCATEGORY":"","CONTEXT":"Verification","checkId":828,"FAILED":0,"THRESHOLD_VALUE":100,"_row":"10.173"},{"NUM_VIOLATED_ROWS":1,"PCT_VIOLATED_ROWS":1,"NUM_DENOMINATOR_ROWS":1,"EXECUTION_TIME":"0.915969 secs","QUERY_TEXT":"\r\n/*********\r\nMEASURE_VALUE_COMPLETENESS\r\nComputing number of null values and the proportion to total records per field\r\n\r\nParameters used in this template:\r\ncdmDatabaseSchema = cdm_ibm_mdcd_v993.dbo\r\ncdmTableName = LOCATION\r\ncdmFieldName = city\r\n\r\n**********/\r\n\r\n\r\nSELECT num_violated_rows, CASE WHEN denominator.num_rows = 0 THEN 0 ELSE 1.0*num_violated_rows/denominator.num_rows END  AS pct_violated_rows, \r\n  denominator.num_rows as num_denominator_rows\r\nFROM\r\n(\r\n\tSELECT COUNT_BIG(violated_rows.violating_field) AS num_violated_rows\r\n\tFROM\r\n\t(\r\n\t\tSELECT 'LOCATION.city' AS violating_field, cdmTable.* \r\n\t\tFROM cdm_ibm_mdcd_v993.dbo.LOCATION cdmTable\r\n\t\t\r\n\t\tWHERE cdmTable.city IS NULL\r\n\t) violated_rows\r\n) violated_row_count,\r\n( \r\n\tSELECT COUNT_BIG(*) AS num_rows\r\n\tFROM cdm_ibm_mdcd_v993.dbo.LOCATION cdmTable\r\n\t\r\n) denominator\r\n;\r\n","CHECK_NAME":"measureValueCompleteness","CHECK_LEVEL":"FIELD","CHECK_DESCRIPTION":"The number and percent of records with a NULL value in the city of the LOCATION.","CDM_TABLE_NAME":"LOCATION","CDM_FIELD_NAME":"city","SQL_FILE":"field_measure_value_completeness.sql","CATEGORY":"Completeness","SUBCATEGORY":"","CONTEXT":"Verification","checkId":829,"FAILED":0,"THRESHOLD_VALUE":100,"_row":"10.174"},{"NUM_VIOLATED_ROWS":1,"PCT_VIOLATED_ROWS":1,"NUM_DENOMINATOR_ROWS":1,"EXECUTION_TIME":"1.083931 secs","QUERY_TEXT":"\r\n/*********\r\nMEASURE_VALUE_COMPLETENESS\r\nComputing number of null values and the proportion to total records per field\r\n\r\nParameters used in this template:\r\ncdmDatabaseSchema = cdm_ibm_mdcd_v993.dbo\r\ncdmTableName = LOCATION\r\ncdmFieldName = state\r\n\r\n**********/\r\n\r\n\r\nSELECT num_violated_rows, CASE WHEN denominator.num_rows = 0 THEN 0 ELSE 1.0*num_violated_rows/denominator.num_rows END  AS pct_violated_rows, \r\n  denominator.num_rows as num_denominator_rows\r\nFROM\r\n(\r\n\tSELECT COUNT_BIG(violated_rows.violating_field) AS num_violated_rows\r\n\tFROM\r\n\t(\r\n\t\tSELECT 'LOCATION.state' AS violating_field, cdmTable.* \r\n\t\tFROM cdm_ibm_mdcd_v993.dbo.LOCATION cdmTable\r\n\t\t\r\n\t\tWHERE cdmTable.state IS NULL\r\n\t) violated_rows\r\n) violated_row_count,\r\n( \r\n\tSELECT COUNT_BIG(*) AS num_rows\r\n\tFROM cdm_ibm_mdcd_v993.dbo.LOCATION cdmTable\r\n\t\r\n) denominator\r\n;\r\n","CHECK_NAME":"measureValueCompleteness","CHECK_LEVEL":"FIELD","CHECK_DESCRIPTION":"The number and percent of records with a NULL value in the state of the LOCATION.","CDM_TABLE_NAME":"LOCATION","CDM_FIELD_NAME":"state","SQL_FILE":"field_measure_value_completeness.sql","CATEGORY":"Completeness","SUBCATEGORY":"","CONTEXT":"Verification","checkId":830,"FAILED":0,"THRESHOLD_VALUE":100,"_row":"10.175"},{"NUM_VIOLATED_ROWS":1,"PCT_VIOLATED_ROWS":1,"NUM_DENOMINATOR_ROWS":1,"EXECUTION_TIME":"1.196955 secs","QUERY_TEXT":"\r\n/*********\r\nMEASURE_VALUE_COMPLETENESS\r\nComputing number of null values and the proportion to total records per field\r\n\r\nParameters used in this template:\r\ncdmDatabaseSchema = cdm_ibm_mdcd_v993.dbo\r\ncdmTableName = LOCATION\r\ncdmFieldName = zip\r\n\r\n**********/\r\n\r\n\r\nSELECT num_violated_rows, CASE WHEN denominator.num_rows = 0 THEN 0 ELSE 1.0*num_violated_rows/denominator.num_rows END  AS pct_violated_rows, \r\n  denominator.num_rows as num_denominator_rows\r\nFROM\r\n(\r\n\tSELECT COUNT_BIG(violated_rows.violating_field) AS num_violated_rows\r\n\tFROM\r\n\t(\r\n\t\tSELECT 'LOCATION.zip' AS violating_field, cdmTable.* \r\n\t\tFROM cdm_ibm_mdcd_v993.dbo.LOCATION cdmTable\r\n\t\t\r\n\t\tWHERE cdmTable.zip IS NULL\r\n\t) violated_rows\r\n) violated_row_count,\r\n( \r\n\tSELECT COUNT_BIG(*) AS num_rows\r\n\tFROM cdm_ibm_mdcd_v993.dbo.LOCATION cdmTable\r\n\t\r\n) denominator\r\n;\r\n","CHECK_NAME":"measureValueCompleteness","CHECK_LEVEL":"FIELD","CHECK_DESCRIPTION":"The number and percent of records with a NULL value in the zip of the LOCATION.","CDM_TABLE_NAME":"LOCATION","CDM_FIELD_NAME":"zip","SQL_FILE":"field_measure_value_completeness.sql","CATEGORY":"Completeness","SUBCATEGORY":"","CONTEXT":"Verification","checkId":831,"FAILED":0,"THRESHOLD_VALUE":100,"_row":"10.176"},{"NUM_VIOLATED_ROWS":1,"PCT_VIOLATED_ROWS":1,"NUM_DENOMINATOR_ROWS":1,"EXECUTION_TIME":"1.041973 secs","QUERY_TEXT":"\r\n/*********\r\nMEASURE_VALUE_COMPLETENESS\r\nComputing number of null values and the proportion to total records per field\r\n\r\nParameters used in this template:\r\ncdmDatabaseSchema = cdm_ibm_mdcd_v993.dbo\r\ncdmTableName = LOCATION\r\ncdmFieldName = county\r\n\r\n**********/\r\n\r\n\r\nSELECT num_violated_rows, CASE WHEN denominator.num_rows = 0 THEN 0 ELSE 1.0*num_violated_rows/denominator.num_rows END  AS pct_violated_rows, \r\n  denominator.num_rows as num_denominator_rows\r\nFROM\r\n(\r\n\tSELECT COUNT_BIG(violated_rows.violating_field) AS num_violated_rows\r\n\tFROM\r\n\t(\r\n\t\tSELECT 'LOCATION.county' AS violating_field, cdmTable.* \r\n\t\tFROM cdm_ibm_mdcd_v993.dbo.LOCATION cdmTable\r\n\t\t\r\n\t\tWHERE cdmTable.county IS NULL\r\n\t) violated_rows\r\n) violated_row_count,\r\n( \r\n\tSELECT COUNT_BIG(*) AS num_rows\r\n\tFROM cdm_ibm_mdcd_v993.dbo.LOCATION cdmTable\r\n\t\r\n) denominator\r\n;\r\n","CHECK_NAME":"measureValueCompleteness","CHECK_LEVEL":"FIELD","CHECK_DESCRIPTION":"The number and percent of records with a NULL value in the county of the LOCATION.","CDM_TABLE_NAME":"LOCATION","CDM_FIELD_NAME":"county","SQL_FILE":"field_measure_value_completeness.sql","CATEGORY":"Completeness","SUBCATEGORY":"","CONTEXT":"Verification","checkId":832,"FAILED":0,"THRESHOLD_VALUE":100,"_row":"10.177"},{"NUM_VIOLATED_ROWS":1,"PCT_VIOLATED_ROWS":1,"NUM_DENOMINATOR_ROWS":1,"EXECUTION_TIME":"1.125959 secs","QUERY_TEXT":"\r\n/*********\r\nMEASURE_VALUE_COMPLETENESS\r\nComputing number of null values and the proportion to total records per field\r\n\r\nParameters used in this template:\r\ncdmDatabaseSchema = cdm_ibm_mdcd_v993.dbo\r\ncdmTableName = LOCATION\r\ncdmFieldName = location_source_value\r\n\r\n**********/\r\n\r\n\r\nSELECT num_violated_rows, CASE WHEN denominator.num_rows = 0 THEN 0 ELSE 1.0*num_violated_rows/denominator.num_rows END  AS pct_violated_rows, \r\n  denominator.num_rows as num_denominator_rows\r\nFROM\r\n(\r\n\tSELECT COUNT_BIG(violated_rows.violating_field) AS num_violated_rows\r\n\tFROM\r\n\t(\r\n\t\tSELECT 'LOCATION.location_source_value' AS violating_field, cdmTable.* \r\n\t\tFROM cdm_ibm_mdcd_v993.dbo.LOCATION cdmTable\r\n\t\t\r\n\t\tWHERE cdmTable.location_source_value IS NULL\r\n\t) violated_rows\r\n) violated_row_count,\r\n( \r\n\tSELECT COUNT_BIG(*) AS num_rows\r\n\tFROM cdm_ibm_mdcd_v993.dbo.LOCATION cdmTable\r\n\t\r\n) denominator\r\n;\r\n","CHECK_NAME":"measureValueCompleteness","CHECK_LEVEL":"FIELD","CHECK_DESCRIPTION":"The number and percent of records with a NULL value in the location_source_value of the LOCATION.","CDM_TABLE_NAME":"LOCATION","CDM_FIELD_NAME":"location_source_value","SQL_FILE":"field_measure_value_completeness.sql","CATEGORY":"Completeness","SUBCATEGORY":"","CONTEXT":"Verification","checkId":833,"FAILED":0,"THRESHOLD_VALUE":100,"_row":"10.178"},{"NUM_VIOLATED_ROWS":0,"PCT_VIOLATED_ROWS":0,"NUM_DENOMINATOR_ROWS":1,"EXECUTION_TIME":"0.092994 secs","QUERY_TEXT":"\r\n/*********\r\nMEASURE_VALUE_COMPLETENESS\r\nComputing number of null values and the proportion to total records per field\r\n\r\nParameters used in this template:\r\ncdmDatabaseSchema = cdm_ibm_mdcd_v993.dbo\r\ncdmTableName = CARE_SITE\r\ncdmFieldName = care_site_id\r\n\r\n**********/\r\n\r\n\r\nSELECT num_violated_rows, CASE WHEN denominator.num_rows = 0 THEN 0 ELSE 1.0*num_violated_rows/denominator.num_rows END  AS pct_violated_rows, \r\n  denominator.num_rows as num_denominator_rows\r\nFROM\r\n(\r\n\tSELECT COUNT_BIG(violated_rows.violating_field) AS num_violated_rows\r\n\tFROM\r\n\t(\r\n\t\tSELECT 'CARE_SITE.care_site_id' AS violating_field, cdmTable.* \r\n\t\tFROM cdm_ibm_mdcd_v993.dbo.CARE_SITE cdmTable\r\n\t\t\r\n\t\tWHERE cdmTable.care_site_id IS NULL\r\n\t) violated_rows\r\n) violated_row_count,\r\n( \r\n\tSELECT COUNT_BIG(*) AS num_rows\r\n\tFROM cdm_ibm_mdcd_v993.dbo.CARE_SITE cdmTable\r\n\t\r\n) denominator\r\n;\r\n","CHECK_NAME":"measureValueCompleteness","CHECK_LEVEL":"FIELD","CHECK_DESCRIPTION":"The number and percent of records with a NULL value in the care_site_id of the CARE_SITE.","CDM_TABLE_NAME":"CARE_SITE","CDM_FIELD_NAME":"care_site_id","SQL_FILE":"field_measure_value_completeness.sql","CATEGORY":"Completeness","SUBCATEGORY":"","CONTEXT":"Verification","checkId":834,"FAILED":0,"THRESHOLD_VALUE":0,"_row":"10.179"},{"NUM_VIOLATED_ROWS":1,"PCT_VIOLATED_ROWS":1,"NUM_DENOMINATOR_ROWS":1,"EXECUTION_TIME":"1.114970 secs","QUERY_TEXT":"\r\n/*********\r\nMEASURE_VALUE_COMPLETENESS\r\nComputing number of null values and the proportion to total records per field\r\n\r\nParameters used in this template:\r\ncdmDatabaseSchema = cdm_ibm_mdcd_v993.dbo\r\ncdmTableName = CARE_SITE\r\ncdmFieldName = care_site_name\r\n\r\n**********/\r\n\r\n\r\nSELECT num_violated_rows, CASE WHEN denominator.num_rows = 0 THEN 0 ELSE 1.0*num_violated_rows/denominator.num_rows END  AS pct_violated_rows, \r\n  denominator.num_rows as num_denominator_rows\r\nFROM\r\n(\r\n\tSELECT COUNT_BIG(violated_rows.violating_field) AS num_violated_rows\r\n\tFROM\r\n\t(\r\n\t\tSELECT 'CARE_SITE.care_site_name' AS violating_field, cdmTable.* \r\n\t\tFROM cdm_ibm_mdcd_v993.dbo.CARE_SITE cdmTable\r\n\t\t\r\n\t\tWHERE cdmTable.care_site_name IS NULL\r\n\t) violated_rows\r\n) violated_row_count,\r\n( \r\n\tSELECT COUNT_BIG(*) AS num_rows\r\n\tFROM cdm_ibm_mdcd_v993.dbo.CARE_SITE cdmTable\r\n\t\r\n) denominator\r\n;\r\n","CHECK_NAME":"measureValueCompleteness","CHECK_LEVEL":"FIELD","CHECK_DESCRIPTION":"The number and percent of records with a NULL value in the care_site_name of the CARE_SITE.","CDM_TABLE_NAME":"CARE_SITE","CDM_FIELD_NAME":"care_site_name","SQL_FILE":"field_measure_value_completeness.sql","CATEGORY":"Completeness","SUBCATEGORY":"","CONTEXT":"Verification","checkId":835,"FAILED":0,"THRESHOLD_VALUE":100,"_row":"10.180"},{"NUM_VIOLATED_ROWS":0,"PCT_VIOLATED_ROWS":0,"NUM_DENOMINATOR_ROWS":1,"EXECUTION_TIME":"0.080997 secs","QUERY_TEXT":"\r\n/*********\r\nMEASURE_VALUE_COMPLETENESS\r\nComputing number of null values and the proportion to total records per field\r\n\r\nParameters used in this template:\r\ncdmDatabaseSchema = cdm_ibm_mdcd_v993.dbo\r\ncdmTableName = CARE_SITE\r\ncdmFieldName = place_of_service_concept_id\r\n\r\n**********/\r\n\r\n\r\nSELECT num_violated_rows, CASE WHEN denominator.num_rows = 0 THEN 0 ELSE 1.0*num_violated_rows/denominator.num_rows END  AS pct_violated_rows, \r\n  denominator.num_rows as num_denominator_rows\r\nFROM\r\n(\r\n\tSELECT COUNT_BIG(violated_rows.violating_field) AS num_violated_rows\r\n\tFROM\r\n\t(\r\n\t\tSELECT 'CARE_SITE.place_of_service_concept_id' AS violating_field, cdmTable.* \r\n\t\tFROM cdm_ibm_mdcd_v993.dbo.CARE_SITE cdmTable\r\n\t\t\r\n\t\tWHERE cdmTable.place_of_service_concept_id IS NULL\r\n\t) violated_rows\r\n) violated_row_count,\r\n( \r\n\tSELECT COUNT_BIG(*) AS num_rows\r\n\tFROM cdm_ibm_mdcd_v993.dbo.CARE_SITE cdmTable\r\n\t\r\n) denominator\r\n;\r\n","CHECK_NAME":"measureValueCompleteness","CHECK_LEVEL":"FIELD","CHECK_DESCRIPTION":"The number and percent of records with a NULL value in the place_of_service_concept_id of the CARE_SITE.","CDM_TABLE_NAME":"CARE_SITE","CDM_FIELD_NAME":"place_of_service_concept_id","SQL_FILE":"field_measure_value_completeness.sql","CATEGORY":"Completeness","SUBCATEGORY":"","CONTEXT":"Verification","checkId":836,"FAILED":0,"THRESHOLD_VALUE":100,"_row":"10.181"},{"NUM_VIOLATED_ROWS":0,"PCT_VIOLATED_ROWS":0,"NUM_DENOMINATOR_ROWS":1,"EXECUTION_TIME":"0.081995 secs","QUERY_TEXT":"\r\n/*********\r\nMEASURE_VALUE_COMPLETENESS\r\nComputing number of null values and the proportion to total records per field\r\n\r\nParameters used in this template:\r\ncdmDatabaseSchema = cdm_ibm_mdcd_v993.dbo\r\ncdmTableName = CARE_SITE\r\ncdmFieldName = location_id\r\n\r\n**********/\r\n\r\n\r\nSELECT num_violated_rows, CASE WHEN denominator.num_rows = 0 THEN 0 ELSE 1.0*num_violated_rows/denominator.num_rows END  AS pct_violated_rows, \r\n  denominator.num_rows as num_denominator_rows\r\nFROM\r\n(\r\n\tSELECT COUNT_BIG(violated_rows.violating_field) AS num_violated_rows\r\n\tFROM\r\n\t(\r\n\t\tSELECT 'CARE_SITE.location_id' AS violating_field, cdmTable.* \r\n\t\tFROM cdm_ibm_mdcd_v993.dbo.CARE_SITE cdmTable\r\n\t\t\r\n\t\tWHERE cdmTable.location_id IS NULL\r\n\t) violated_rows\r\n) violated_row_count,\r\n( \r\n\tSELECT COUNT_BIG(*) AS num_rows\r\n\tFROM cdm_ibm_mdcd_v993.dbo.CARE_SITE cdmTable\r\n\t\r\n) denominator\r\n;\r\n","CHECK_NAME":"measureValueCompleteness","CHECK_LEVEL":"FIELD","CHECK_DESCRIPTION":"The number and percent of records with a NULL value in the location_id of the CARE_SITE.","CDM_TABLE_NAME":"CARE_SITE","CDM_FIELD_NAME":"location_id","SQL_FILE":"field_measure_value_completeness.sql","CATEGORY":"Completeness","SUBCATEGORY":"","CONTEXT":"Verification","checkId":837,"FAILED":0,"THRESHOLD_VALUE":100,"_row":"10.182"},{"NUM_VIOLATED_ROWS":1,"PCT_VIOLATED_ROWS":1,"NUM_DENOMINATOR_ROWS":1,"EXECUTION_TIME":"1.718951 secs","QUERY_TEXT":"\r\n/*********\r\nMEASURE_VALUE_COMPLETENESS\r\nComputing number of null values and the proportion to total records per field\r\n\r\nParameters used in this template:\r\ncdmDatabaseSchema = cdm_ibm_mdcd_v993.dbo\r\ncdmTableName = CARE_SITE\r\ncdmFieldName = care_site_source_value\r\n\r\n**********/\r\n\r\n\r\nSELECT num_violated_rows, CASE WHEN denominator.num_rows = 0 THEN 0 ELSE 1.0*num_violated_rows/denominator.num_rows END  AS pct_violated_rows, \r\n  denominator.num_rows as num_denominator_rows\r\nFROM\r\n(\r\n\tSELECT COUNT_BIG(violated_rows.violating_field) AS num_violated_rows\r\n\tFROM\r\n\t(\r\n\t\tSELECT 'CARE_SITE.care_site_source_value' AS violating_field, cdmTable.* \r\n\t\tFROM cdm_ibm_mdcd_v993.dbo.CARE_SITE cdmTable\r\n\t\t\r\n\t\tWHERE cdmTable.care_site_source_value IS NULL\r\n\t) violated_rows\r\n) violated_row_count,\r\n( \r\n\tSELECT COUNT_BIG(*) AS num_rows\r\n\tFROM cdm_ibm_mdcd_v993.dbo.CARE_SITE cdmTable\r\n\t\r\n) denominator\r\n;\r\n","CHECK_NAME":"measureValueCompleteness","CHECK_LEVEL":"FIELD","CHECK_DESCRIPTION":"The number and percent of records with a NULL value in the care_site_source_value of the CARE_SITE.","CDM_TABLE_NAME":"CARE_SITE","CDM_FIELD_NAME":"care_site_source_value","SQL_FILE":"field_measure_value_completeness.sql","CATEGORY":"Completeness","SUBCATEGORY":"","CONTEXT":"Verification","checkId":838,"FAILED":0,"THRESHOLD_VALUE":100,"_row":"10.183"},{"NUM_VIOLATED_ROWS":1,"PCT_VIOLATED_ROWS":1,"NUM_DENOMINATOR_ROWS":1,"EXECUTION_TIME":"0.876957 secs","QUERY_TEXT":"\r\n/*********\r\nMEASURE_VALUE_COMPLETENESS\r\nComputing number of null values and the proportion to total records per field\r\n\r\nParameters used in this template:\r\ncdmDatabaseSchema = cdm_ibm_mdcd_v993.dbo\r\ncdmTableName = CARE_SITE\r\ncdmFieldName = place_of_service_source_value\r\n\r\n**********/\r\n\r\n\r\nSELECT num_violated_rows, CASE WHEN denominator.num_rows = 0 THEN 0 ELSE 1.0*num_violated_rows/denominator.num_rows END  AS pct_violated_rows, \r\n  denominator.num_rows as num_denominator_rows\r\nFROM\r\n(\r\n\tSELECT COUNT_BIG(violated_rows.violating_field) AS num_violated_rows\r\n\tFROM\r\n\t(\r\n\t\tSELECT 'CARE_SITE.place_of_service_source_value' AS violating_field, cdmTable.* \r\n\t\tFROM cdm_ibm_mdcd_v993.dbo.CARE_SITE cdmTable\r\n\t\t\r\n\t\tWHERE cdmTable.place_of_service_source_value IS NULL\r\n\t) violated_rows\r\n) violated_row_count,\r\n( \r\n\tSELECT COUNT_BIG(*) AS num_rows\r\n\tFROM cdm_ibm_mdcd_v993.dbo.CARE_SITE cdmTable\r\n\t\r\n) denominator\r\n;\r\n","CHECK_NAME":"measureValueCompleteness","CHECK_LEVEL":"FIELD","CHECK_DESCRIPTION":"The number and percent of records with a NULL value in the place_of_service_source_value of the CARE_SITE.","CDM_TABLE_NAME":"CARE_SITE","CDM_FIELD_NAME":"place_of_service_source_value","SQL_FILE":"field_measure_value_completeness.sql","CATEGORY":"Completeness","SUBCATEGORY":"","CONTEXT":"Verification","checkId":839,"FAILED":0,"THRESHOLD_VALUE":100,"_row":"10.184"},{"NUM_VIOLATED_ROWS":0,"PCT_VIOLATED_ROWS":0,"NUM_DENOMINATOR_ROWS":1312287,"EXECUTION_TIME":"0.144997 secs","QUERY_TEXT":"\r\n/*********\r\nMEASURE_VALUE_COMPLETENESS\r\nComputing number of null values and the proportion to total records per field\r\n\r\nParameters used in this template:\r\ncdmDatabaseSchema = cdm_ibm_mdcd_v993.dbo\r\ncdmTableName = PROVIDER\r\ncdmFieldName = provider_id\r\n\r\n**********/\r\n\r\n\r\nSELECT num_violated_rows, CASE WHEN denominator.num_rows = 0 THEN 0 ELSE 1.0*num_violated_rows/denominator.num_rows END  AS pct_violated_rows, \r\n  denominator.num_rows as num_denominator_rows\r\nFROM\r\n(\r\n\tSELECT COUNT_BIG(violated_rows.violating_field) AS num_violated_rows\r\n\tFROM\r\n\t(\r\n\t\tSELECT 'PROVIDER.provider_id' AS violating_field, cdmTable.* \r\n\t\tFROM cdm_ibm_mdcd_v993.dbo.PROVIDER cdmTable\r\n\t\t\r\n\t\tWHERE cdmTable.provider_id IS NULL\r\n\t) violated_rows\r\n) violated_row_count,\r\n( \r\n\tSELECT COUNT_BIG(*) AS num_rows\r\n\tFROM cdm_ibm_mdcd_v993.dbo.PROVIDER cdmTable\r\n\t\r\n) denominator\r\n;\r\n","CHECK_NAME":"measureValueCompleteness","CHECK_LEVEL":"FIELD","CHECK_DESCRIPTION":"The number and percent of records with a NULL value in the provider_id of the PROVIDER.","CDM_TABLE_NAME":"PROVIDER","CDM_FIELD_NAME":"provider_id","SQL_FILE":"field_measure_value_completeness.sql","CATEGORY":"Completeness","SUBCATEGORY":"","CONTEXT":"Verification","checkId":840,"FAILED":0,"THRESHOLD_VALUE":0,"_row":"10.185"},{"NUM_VIOLATED_ROWS":1312287,"PCT_VIOLATED_ROWS":1,"NUM_DENOMINATOR_ROWS":1312287,"EXECUTION_TIME":"2.255943 secs","QUERY_TEXT":"\r\n/*********\r\nMEASURE_VALUE_COMPLETENESS\r\nComputing number of null values and the proportion to total records per field\r\n\r\nParameters used in this template:\r\ncdmDatabaseSchema = cdm_ibm_mdcd_v993.dbo\r\ncdmTableName = PROVIDER\r\ncdmFieldName = provider_name\r\n\r\n**********/\r\n\r\n\r\nSELECT num_violated_rows, CASE WHEN denominator.num_rows = 0 THEN 0 ELSE 1.0*num_violated_rows/denominator.num_rows END  AS pct_violated_rows, \r\n  denominator.num_rows as num_denominator_rows\r\nFROM\r\n(\r\n\tSELECT COUNT_BIG(violated_rows.violating_field) AS num_violated_rows\r\n\tFROM\r\n\t(\r\n\t\tSELECT 'PROVIDER.provider_name' AS violating_field, cdmTable.* \r\n\t\tFROM cdm_ibm_mdcd_v993.dbo.PROVIDER cdmTable\r\n\t\t\r\n\t\tWHERE cdmTable.provider_name IS NULL\r\n\t) violated_rows\r\n) violated_row_count,\r\n( \r\n\tSELECT COUNT_BIG(*) AS num_rows\r\n\tFROM cdm_ibm_mdcd_v993.dbo.PROVIDER cdmTable\r\n\t\r\n) denominator\r\n;\r\n","CHECK_NAME":"measureValueCompleteness","CHECK_LEVEL":"FIELD","CHECK_DESCRIPTION":"The number and percent of records with a NULL value in the provider_name of the PROVIDER.","CDM_TABLE_NAME":"PROVIDER","CDM_FIELD_NAME":"provider_name","SQL_FILE":"field_measure_value_completeness.sql","CATEGORY":"Completeness","SUBCATEGORY":"","CONTEXT":"Verification","checkId":841,"FAILED":0,"THRESHOLD_VALUE":100,"_row":"10.186"},{"NUM_VIOLATED_ROWS":1312287,"PCT_VIOLATED_ROWS":1,"NUM_DENOMINATOR_ROWS":1312287,"EXECUTION_TIME":"2.215928 secs","QUERY_TEXT":"\r\n/*********\r\nMEASURE_VALUE_COMPLETENESS\r\nComputing number of null values and the proportion to total records per field\r\n\r\nParameters used in this template:\r\ncdmDatabaseSchema = cdm_ibm_mdcd_v993.dbo\r\ncdmTableName = PROVIDER\r\ncdmFieldName = npi\r\n\r\n**********/\r\n\r\n\r\nSELECT num_violated_rows, CASE WHEN denominator.num_rows = 0 THEN 0 ELSE 1.0*num_violated_rows/denominator.num_rows END  AS pct_violated_rows, \r\n  denominator.num_rows as num_denominator_rows\r\nFROM\r\n(\r\n\tSELECT COUNT_BIG(violated_rows.violating_field) AS num_violated_rows\r\n\tFROM\r\n\t(\r\n\t\tSELECT 'PROVIDER.npi' AS violating_field, cdmTable.* \r\n\t\tFROM cdm_ibm_mdcd_v993.dbo.PROVIDER cdmTable\r\n\t\t\r\n\t\tWHERE cdmTable.npi IS NULL\r\n\t) violated_rows\r\n) violated_row_count,\r\n( \r\n\tSELECT COUNT_BIG(*) AS num_rows\r\n\tFROM cdm_ibm_mdcd_v993.dbo.PROVIDER cdmTable\r\n\t\r\n) denominator\r\n;\r\n","CHECK_NAME":"measureValueCompleteness","CHECK_LEVEL":"FIELD","CHECK_DESCRIPTION":"The number and percent of records with a NULL value in the npi of the PROVIDER.","CDM_TABLE_NAME":"PROVIDER","CDM_FIELD_NAME":"npi","SQL_FILE":"field_measure_value_completeness.sql","CATEGORY":"Completeness","SUBCATEGORY":"","CONTEXT":"Verification","checkId":842,"FAILED":0,"THRESHOLD_VALUE":100,"_row":"10.187"},{"NUM_VIOLATED_ROWS":1312287,"PCT_VIOLATED_ROWS":1,"NUM_DENOMINATOR_ROWS":1312287,"EXECUTION_TIME":"1.917945 secs","QUERY_TEXT":"\r\n/*********\r\nMEASURE_VALUE_COMPLETENESS\r\nComputing number of null values and the proportion to total records per field\r\n\r\nParameters used in this template:\r\ncdmDatabaseSchema = cdm_ibm_mdcd_v993.dbo\r\ncdmTableName = PROVIDER\r\ncdmFieldName = dea\r\n\r\n**********/\r\n\r\n\r\nSELECT num_violated_rows, CASE WHEN denominator.num_rows = 0 THEN 0 ELSE 1.0*num_violated_rows/denominator.num_rows END  AS pct_violated_rows, \r\n  denominator.num_rows as num_denominator_rows\r\nFROM\r\n(\r\n\tSELECT COUNT_BIG(violated_rows.violating_field) AS num_violated_rows\r\n\tFROM\r\n\t(\r\n\t\tSELECT 'PROVIDER.dea' AS violating_field, cdmTable.* \r\n\t\tFROM cdm_ibm_mdcd_v993.dbo.PROVIDER cdmTable\r\n\t\t\r\n\t\tWHERE cdmTable.dea IS NULL\r\n\t) violated_rows\r\n) violated_row_count,\r\n( \r\n\tSELECT COUNT_BIG(*) AS num_rows\r\n\tFROM cdm_ibm_mdcd_v993.dbo.PROVIDER cdmTable\r\n\t\r\n) denominator\r\n;\r\n","CHECK_NAME":"measureValueCompleteness","CHECK_LEVEL":"FIELD","CHECK_DESCRIPTION":"The number and percent of records with a NULL value in the dea of the PROVIDER.","CDM_TABLE_NAME":"PROVIDER","CDM_FIELD_NAME":"dea","SQL_FILE":"field_measure_value_completeness.sql","CATEGORY":"Completeness","SUBCATEGORY":"","CONTEXT":"Verification","checkId":843,"FAILED":0,"THRESHOLD_VALUE":100,"_row":"10.188"},{"NUM_VIOLATED_ROWS":0,"PCT_VIOLATED_ROWS":0,"NUM_DENOMINATOR_ROWS":1312287,"EXECUTION_TIME":"0.119000 secs","QUERY_TEXT":"\r\n/*********\r\nMEASURE_VALUE_COMPLETENESS\r\nComputing number of null values and the proportion to total records per field\r\n\r\nParameters used in this template:\r\ncdmDatabaseSchema = cdm_ibm_mdcd_v993.dbo\r\ncdmTableName = PROVIDER\r\ncdmFieldName = specialty_concept_id\r\n\r\n**********/\r\n\r\n\r\nSELECT num_violated_rows, CASE WHEN denominator.num_rows = 0 THEN 0 ELSE 1.0*num_violated_rows/denominator.num_rows END  AS pct_violated_rows, \r\n  denominator.num_rows as num_denominator_rows\r\nFROM\r\n(\r\n\tSELECT COUNT_BIG(violated_rows.violating_field) AS num_violated_rows\r\n\tFROM\r\n\t(\r\n\t\tSELECT 'PROVIDER.specialty_concept_id' AS violating_field, cdmTable.* \r\n\t\tFROM cdm_ibm_mdcd_v993.dbo.PROVIDER cdmTable\r\n\t\t\r\n\t\tWHERE cdmTable.specialty_concept_id IS NULL\r\n\t) violated_rows\r\n) violated_row_count,\r\n( \r\n\tSELECT COUNT_BIG(*) AS num_rows\r\n\tFROM cdm_ibm_mdcd_v993.dbo.PROVIDER cdmTable\r\n\t\r\n) denominator\r\n;\r\n","CHECK_NAME":"measureValueCompleteness","CHECK_LEVEL":"FIELD","CHECK_DESCRIPTION":"The number and percent of records with a NULL value in the specialty_concept_id of the PROVIDER.","CDM_TABLE_NAME":"PROVIDER","CDM_FIELD_NAME":"specialty_concept_id","SQL_FILE":"field_measure_value_completeness.sql","CATEGORY":"Completeness","SUBCATEGORY":"","CONTEXT":"Verification","checkId":844,"FAILED":0,"THRESHOLD_VALUE":100,"_row":"10.189"},{"NUM_VIOLATED_ROWS":1312287,"PCT_VIOLATED_ROWS":1,"NUM_DENOMINATOR_ROWS":1312287,"EXECUTION_TIME":"0.110995 secs","QUERY_TEXT":"\r\n/*********\r\nMEASURE_VALUE_COMPLETENESS\r\nComputing number of null values and the proportion to total records per field\r\n\r\nParameters used in this template:\r\ncdmDatabaseSchema = cdm_ibm_mdcd_v993.dbo\r\ncdmTableName = PROVIDER\r\ncdmFieldName = care_site_id\r\n\r\n**********/\r\n\r\n\r\nSELECT num_violated_rows, CASE WHEN denominator.num_rows = 0 THEN 0 ELSE 1.0*num_violated_rows/denominator.num_rows END  AS pct_violated_rows, \r\n  denominator.num_rows as num_denominator_rows\r\nFROM\r\n(\r\n\tSELECT COUNT_BIG(violated_rows.violating_field) AS num_violated_rows\r\n\tFROM\r\n\t(\r\n\t\tSELECT 'PROVIDER.care_site_id' AS violating_field, cdmTable.* \r\n\t\tFROM cdm_ibm_mdcd_v993.dbo.PROVIDER cdmTable\r\n\t\t\r\n\t\tWHERE cdmTable.care_site_id IS NULL\r\n\t) violated_rows\r\n) violated_row_count,\r\n( \r\n\tSELECT COUNT_BIG(*) AS num_rows\r\n\tFROM cdm_ibm_mdcd_v993.dbo.PROVIDER cdmTable\r\n\t\r\n) denominator\r\n;\r\n","CHECK_NAME":"measureValueCompleteness","CHECK_LEVEL":"FIELD","CHECK_DESCRIPTION":"The number and percent of records with a NULL value in the care_site_id of the PROVIDER.","CDM_TABLE_NAME":"PROVIDER","CDM_FIELD_NAME":"care_site_id","SQL_FILE":"field_measure_value_completeness.sql","CATEGORY":"Completeness","SUBCATEGORY":"","CONTEXT":"Verification","checkId":845,"FAILED":0,"THRESHOLD_VALUE":100,"_row":"10.190"},{"NUM_VIOLATED_ROWS":1312287,"PCT_VIOLATED_ROWS":1,"NUM_DENOMINATOR_ROWS":1312287,"EXECUTION_TIME":"0.107999 secs","QUERY_TEXT":"\r\n/*********\r\nMEASURE_VALUE_COMPLETENESS\r\nComputing number of null values and the proportion to total records per field\r\n\r\nParameters used in this template:\r\ncdmDatabaseSchema = cdm_ibm_mdcd_v993.dbo\r\ncdmTableName = PROVIDER\r\ncdmFieldName = year_of_birth\r\n\r\n**********/\r\n\r\n\r\nSELECT num_violated_rows, CASE WHEN denominator.num_rows = 0 THEN 0 ELSE 1.0*num_violated_rows/denominator.num_rows END  AS pct_violated_rows, \r\n  denominator.num_rows as num_denominator_rows\r\nFROM\r\n(\r\n\tSELECT COUNT_BIG(violated_rows.violating_field) AS num_violated_rows\r\n\tFROM\r\n\t(\r\n\t\tSELECT 'PROVIDER.year_of_birth' AS violating_field, cdmTable.* \r\n\t\tFROM cdm_ibm_mdcd_v993.dbo.PROVIDER cdmTable\r\n\t\t\r\n\t\tWHERE cdmTable.year_of_birth IS NULL\r\n\t) violated_rows\r\n) violated_row_count,\r\n( \r\n\tSELECT COUNT_BIG(*) AS num_rows\r\n\tFROM cdm_ibm_mdcd_v993.dbo.PROVIDER cdmTable\r\n\t\r\n) denominator\r\n;\r\n","CHECK_NAME":"measureValueCompleteness","CHECK_LEVEL":"FIELD","CHECK_DESCRIPTION":"The number and percent of records with a NULL value in the year_of_birth of the PROVIDER.","CDM_TABLE_NAME":"PROVIDER","CDM_FIELD_NAME":"year_of_birth","SQL_FILE":"field_measure_value_completeness.sql","CATEGORY":"Completeness","SUBCATEGORY":"","CONTEXT":"Verification","checkId":846,"FAILED":0,"THRESHOLD_VALUE":100,"_row":"10.191"},{"NUM_VIOLATED_ROWS":0,"PCT_VIOLATED_ROWS":0,"NUM_DENOMINATOR_ROWS":1312287,"EXECUTION_TIME":"0.117994 secs","QUERY_TEXT":"\r\n/*********\r\nMEASURE_VALUE_COMPLETENESS\r\nComputing number of null values and the proportion to total records per field\r\n\r\nParameters used in this template:\r\ncdmDatabaseSchema = cdm_ibm_mdcd_v993.dbo\r\ncdmTableName = PROVIDER\r\ncdmFieldName = gender_concept_id\r\n\r\n**********/\r\n\r\n\r\nSELECT num_violated_rows, CASE WHEN denominator.num_rows = 0 THEN 0 ELSE 1.0*num_violated_rows/denominator.num_rows END  AS pct_violated_rows, \r\n  denominator.num_rows as num_denominator_rows\r\nFROM\r\n(\r\n\tSELECT COUNT_BIG(violated_rows.violating_field) AS num_violated_rows\r\n\tFROM\r\n\t(\r\n\t\tSELECT 'PROVIDER.gender_concept_id' AS violating_field, cdmTable.* \r\n\t\tFROM cdm_ibm_mdcd_v993.dbo.PROVIDER cdmTable\r\n\t\t\r\n\t\tWHERE cdmTable.gender_concept_id IS NULL\r\n\t) violated_rows\r\n) violated_row_count,\r\n( \r\n\tSELECT COUNT_BIG(*) AS num_rows\r\n\tFROM cdm_ibm_mdcd_v993.dbo.PROVIDER cdmTable\r\n\t\r\n) denominator\r\n;\r\n","CHECK_NAME":"measureValueCompleteness","CHECK_LEVEL":"FIELD","CHECK_DESCRIPTION":"The number and percent of records with a NULL value in the gender_concept_id of the PROVIDER.","CDM_TABLE_NAME":"PROVIDER","CDM_FIELD_NAME":"gender_concept_id","SQL_FILE":"field_measure_value_completeness.sql","CATEGORY":"Completeness","SUBCATEGORY":"","CONTEXT":"Verification","checkId":847,"FAILED":0,"THRESHOLD_VALUE":100,"_row":"10.192"},{"NUM_VIOLATED_ROWS":0,"PCT_VIOLATED_ROWS":0,"NUM_DENOMINATOR_ROWS":1312287,"EXECUTION_TIME":"7.068815 secs","QUERY_TEXT":"\r\n/*********\r\nMEASURE_VALUE_COMPLETENESS\r\nComputing number of null values and the proportion to total records per field\r\n\r\nParameters used in this template:\r\ncdmDatabaseSchema = cdm_ibm_mdcd_v993.dbo\r\ncdmTableName = PROVIDER\r\ncdmFieldName = provider_source_value\r\n\r\n**********/\r\n\r\n\r\nSELECT num_violated_rows, CASE WHEN denominator.num_rows = 0 THEN 0 ELSE 1.0*num_violated_rows/denominator.num_rows END  AS pct_violated_rows, \r\n  denominator.num_rows as num_denominator_rows\r\nFROM\r\n(\r\n\tSELECT COUNT_BIG(violated_rows.violating_field) AS num_violated_rows\r\n\tFROM\r\n\t(\r\n\t\tSELECT 'PROVIDER.provider_source_value' AS violating_field, cdmTable.* \r\n\t\tFROM cdm_ibm_mdcd_v993.dbo.PROVIDER cdmTable\r\n\t\t\r\n\t\tWHERE cdmTable.provider_source_value IS NULL\r\n\t) violated_rows\r\n) violated_row_count,\r\n( \r\n\tSELECT COUNT_BIG(*) AS num_rows\r\n\tFROM cdm_ibm_mdcd_v993.dbo.PROVIDER cdmTable\r\n\t\r\n) denominator\r\n;\r\n","CHECK_NAME":"measureValueCompleteness","CHECK_LEVEL":"FIELD","CHECK_DESCRIPTION":"The number and percent of records with a NULL value in the provider_source_value of the PROVIDER.","CDM_TABLE_NAME":"PROVIDER","CDM_FIELD_NAME":"provider_source_value","SQL_FILE":"field_measure_value_completeness.sql","CATEGORY":"Completeness","SUBCATEGORY":"","CONTEXT":"Verification","checkId":848,"FAILED":0,"THRESHOLD_VALUE":100,"_row":"10.193"},{"NUM_VIOLATED_ROWS":137240,"PCT_VIOLATED_ROWS":0.1046,"NUM_DENOMINATOR_ROWS":1312287,"EXECUTION_TIME":"3.589905 secs","QUERY_TEXT":"\r\n/*********\r\nMEASURE_VALUE_COMPLETENESS\r\nComputing number of null values and the proportion to total records per field\r\n\r\nParameters used in this template:\r\ncdmDatabaseSchema = cdm_ibm_mdcd_v993.dbo\r\ncdmTableName = PROVIDER\r\ncdmFieldName = specialty_source_value\r\n\r\n**********/\r\n\r\n\r\nSELECT num_violated_rows, CASE WHEN denominator.num_rows = 0 THEN 0 ELSE 1.0*num_violated_rows/denominator.num_rows END  AS pct_violated_rows, \r\n  denominator.num_rows as num_denominator_rows\r\nFROM\r\n(\r\n\tSELECT COUNT_BIG(violated_rows.violating_field) AS num_violated_rows\r\n\tFROM\r\n\t(\r\n\t\tSELECT 'PROVIDER.specialty_source_value' AS violating_field, cdmTable.* \r\n\t\tFROM cdm_ibm_mdcd_v993.dbo.PROVIDER cdmTable\r\n\t\t\r\n\t\tWHERE cdmTable.specialty_source_value IS NULL\r\n\t) violated_rows\r\n) violated_row_count,\r\n( \r\n\tSELECT COUNT_BIG(*) AS num_rows\r\n\tFROM cdm_ibm_mdcd_v993.dbo.PROVIDER cdmTable\r\n\t\r\n) denominator\r\n;\r\n","CHECK_NAME":"measureValueCompleteness","CHECK_LEVEL":"FIELD","CHECK_DESCRIPTION":"The number and percent of records with a NULL value in the specialty_source_value of the PROVIDER.","CDM_TABLE_NAME":"PROVIDER","CDM_FIELD_NAME":"specialty_source_value","SQL_FILE":"field_measure_value_completeness.sql","CATEGORY":"Completeness","SUBCATEGORY":"","CONTEXT":"Verification","checkId":849,"FAILED":0,"THRESHOLD_VALUE":100,"_row":"10.194"},{"NUM_VIOLATED_ROWS":0,"PCT_VIOLATED_ROWS":0,"NUM_DENOMINATOR_ROWS":1312287,"EXECUTION_TIME":"0.125959 secs","QUERY_TEXT":"\r\n/*********\r\nMEASURE_VALUE_COMPLETENESS\r\nComputing number of null values and the proportion to total records per field\r\n\r\nParameters used in this template:\r\ncdmDatabaseSchema = cdm_ibm_mdcd_v993.dbo\r\ncdmTableName = PROVIDER\r\ncdmFieldName = specialty_source_concept_id\r\n\r\n**********/\r\n\r\n\r\nSELECT num_violated_rows, CASE WHEN denominator.num_rows = 0 THEN 0 ELSE 1.0*num_violated_rows/denominator.num_rows END  AS pct_violated_rows, \r\n  denominator.num_rows as num_denominator_rows\r\nFROM\r\n(\r\n\tSELECT COUNT_BIG(violated_rows.violating_field) AS num_violated_rows\r\n\tFROM\r\n\t(\r\n\t\tSELECT 'PROVIDER.specialty_source_concept_id' AS violating_field, cdmTable.* \r\n\t\tFROM cdm_ibm_mdcd_v993.dbo.PROVIDER cdmTable\r\n\t\t\r\n\t\tWHERE cdmTable.specialty_source_concept_id IS NULL\r\n\t) violated_rows\r\n) violated_row_count,\r\n( \r\n\tSELECT COUNT_BIG(*) AS num_rows\r\n\tFROM cdm_ibm_mdcd_v993.dbo.PROVIDER cdmTable\r\n\t\r\n) denominator\r\n;\r\n","CHECK_NAME":"measureValueCompleteness","CHECK_LEVEL":"FIELD","CHECK_DESCRIPTION":"The number and percent of records with a NULL value in the specialty_source_concept_id of the PROVIDER.","CDM_TABLE_NAME":"PROVIDER","CDM_FIELD_NAME":"specialty_source_concept_id","SQL_FILE":"field_measure_value_completeness.sql","CATEGORY":"Completeness","SUBCATEGORY":"","CONTEXT":"Verification","checkId":850,"FAILED":0,"THRESHOLD_VALUE":100,"_row":"10.195"},{"NUM_VIOLATED_ROWS":1312287,"PCT_VIOLATED_ROWS":1,"NUM_DENOMINATOR_ROWS":1312287,"EXECUTION_TIME":"1.726946 secs","QUERY_TEXT":"\r\n/*********\r\nMEASURE_VALUE_COMPLETENESS\r\nComputing number of null values and the proportion to total records per field\r\n\r\nParameters used in this template:\r\ncdmDatabaseSchema = cdm_ibm_mdcd_v993.dbo\r\ncdmTableName = PROVIDER\r\ncdmFieldName = gender_source_value\r\n\r\n**********/\r\n\r\n\r\nSELECT num_violated_rows, CASE WHEN denominator.num_rows = 0 THEN 0 ELSE 1.0*num_violated_rows/denominator.num_rows END  AS pct_violated_rows, \r\n  denominator.num_rows as num_denominator_rows\r\nFROM\r\n(\r\n\tSELECT COUNT_BIG(violated_rows.violating_field) AS num_violated_rows\r\n\tFROM\r\n\t(\r\n\t\tSELECT 'PROVIDER.gender_source_value' AS violating_field, cdmTable.* \r\n\t\tFROM cdm_ibm_mdcd_v993.dbo.PROVIDER cdmTable\r\n\t\t\r\n\t\tWHERE cdmTable.gender_source_value IS NULL\r\n\t) violated_rows\r\n) violated_row_count,\r\n( \r\n\tSELECT COUNT_BIG(*) AS num_rows\r\n\tFROM cdm_ibm_mdcd_v993.dbo.PROVIDER cdmTable\r\n\t\r\n) denominator\r\n;\r\n","CHECK_NAME":"measureValueCompleteness","CHECK_LEVEL":"FIELD","CHECK_DESCRIPTION":"The number and percent of records with a NULL value in the gender_source_value of the PROVIDER.","CDM_TABLE_NAME":"PROVIDER","CDM_FIELD_NAME":"gender_source_value","SQL_FILE":"field_measure_value_completeness.sql","CATEGORY":"Completeness","SUBCATEGORY":"","CONTEXT":"Verification","checkId":851,"FAILED":0,"THRESHOLD_VALUE":100,"_row":"10.196"},{"NUM_VIOLATED_ROWS":0,"PCT_VIOLATED_ROWS":0,"NUM_DENOMINATOR_ROWS":1312287,"EXECUTION_TIME":"0.119991 secs","QUERY_TEXT":"\r\n/*********\r\nMEASURE_VALUE_COMPLETENESS\r\nComputing number of null values and the proportion to total records per field\r\n\r\nParameters used in this template:\r\ncdmDatabaseSchema = cdm_ibm_mdcd_v993.dbo\r\ncdmTableName = PROVIDER\r\ncdmFieldName = gender_source_concept_id\r\n\r\n**********/\r\n\r\n\r\nSELECT num_violated_rows, CASE WHEN denominator.num_rows = 0 THEN 0 ELSE 1.0*num_violated_rows/denominator.num_rows END  AS pct_violated_rows, \r\n  denominator.num_rows as num_denominator_rows\r\nFROM\r\n(\r\n\tSELECT COUNT_BIG(violated_rows.violating_field) AS num_violated_rows\r\n\tFROM\r\n\t(\r\n\t\tSELECT 'PROVIDER.gender_source_concept_id' AS violating_field, cdmTable.* \r\n\t\tFROM cdm_ibm_mdcd_v993.dbo.PROVIDER cdmTable\r\n\t\t\r\n\t\tWHERE cdmTable.gender_source_concept_id IS NULL\r\n\t) violated_rows\r\n) violated_row_count,\r\n( \r\n\tSELECT COUNT_BIG(*) AS num_rows\r\n\tFROM cdm_ibm_mdcd_v993.dbo.PROVIDER cdmTable\r\n\t\r\n) denominator\r\n;\r\n","CHECK_NAME":"measureValueCompleteness","CHECK_LEVEL":"FIELD","CHECK_DESCRIPTION":"The number and percent of records with a NULL value in the gender_source_concept_id of the PROVIDER.","CDM_TABLE_NAME":"PROVIDER","CDM_FIELD_NAME":"gender_source_concept_id","SQL_FILE":"field_measure_value_completeness.sql","CATEGORY":"Completeness","SUBCATEGORY":"","CONTEXT":"Verification","checkId":852,"FAILED":0,"THRESHOLD_VALUE":100,"_row":"10.197"},{"NUM_VIOLATED_ROWS":0,"PCT_VIOLATED_ROWS":0,"NUM_DENOMINATOR_ROWS":65783668,"EXECUTION_TIME":"0.910973 secs","QUERY_TEXT":"\r\n/*********\r\nMEASURE_VALUE_COMPLETENESS\r\nComputing number of null values and the proportion to total records per field\r\n\r\nParameters used in this template:\r\ncdmDatabaseSchema = cdm_ibm_mdcd_v993.dbo\r\ncdmTableName = PAYER_PLAN_PERIOD\r\ncdmFieldName = payer_plan_period_id\r\n\r\n**********/\r\n\r\n\r\nSELECT num_violated_rows, CASE WHEN denominator.num_rows = 0 THEN 0 ELSE 1.0*num_violated_rows/denominator.num_rows END  AS pct_violated_rows, \r\n  denominator.num_rows as num_denominator_rows\r\nFROM\r\n(\r\n\tSELECT COUNT_BIG(violated_rows.violating_field) AS num_violated_rows\r\n\tFROM\r\n\t(\r\n\t\tSELECT 'PAYER_PLAN_PERIOD.payer_plan_period_id' AS violating_field, cdmTable.* \r\n\t\tFROM cdm_ibm_mdcd_v993.dbo.PAYER_PLAN_PERIOD cdmTable\r\n\t\t\r\n\t\tWHERE cdmTable.payer_plan_period_id IS NULL\r\n\t) violated_rows\r\n) violated_row_count,\r\n( \r\n\tSELECT COUNT_BIG(*) AS num_rows\r\n\tFROM cdm_ibm_mdcd_v993.dbo.PAYER_PLAN_PERIOD cdmTable\r\n\t\r\n) denominator\r\n;\r\n","CHECK_NAME":"measureValueCompleteness","CHECK_LEVEL":"FIELD","CHECK_DESCRIPTION":"The number and percent of records with a NULL value in the payer_plan_period_id of the PAYER_PLAN_PERIOD.","CDM_TABLE_NAME":"PAYER_PLAN_PERIOD","CDM_FIELD_NAME":"payer_plan_period_id","SQL_FILE":"field_measure_value_completeness.sql","CATEGORY":"Completeness","SUBCATEGORY":"","CONTEXT":"Verification","checkId":853,"FAILED":0,"THRESHOLD_VALUE":0,"_row":"10.198"},{"NUM_VIOLATED_ROWS":0,"PCT_VIOLATED_ROWS":0,"NUM_DENOMINATOR_ROWS":65783668,"EXECUTION_TIME":"1.008964 secs","QUERY_TEXT":"\r\n/*********\r\nMEASURE_VALUE_COMPLETENESS\r\nComputing number of null values and the proportion to total records per field\r\n\r\nParameters used in this template:\r\ncdmDatabaseSchema = cdm_ibm_mdcd_v993.dbo\r\ncdmTableName = PAYER_PLAN_PERIOD\r\ncdmFieldName = person_id\r\n\r\n**********/\r\n\r\n\r\nSELECT num_violated_rows, CASE WHEN denominator.num_rows = 0 THEN 0 ELSE 1.0*num_violated_rows/denominator.num_rows END  AS pct_violated_rows, \r\n  denominator.num_rows as num_denominator_rows\r\nFROM\r\n(\r\n\tSELECT COUNT_BIG(violated_rows.violating_field) AS num_violated_rows\r\n\tFROM\r\n\t(\r\n\t\tSELECT 'PAYER_PLAN_PERIOD.person_id' AS violating_field, cdmTable.* \r\n\t\tFROM cdm_ibm_mdcd_v993.dbo.PAYER_PLAN_PERIOD cdmTable\r\n\t\t\r\n\t\tWHERE cdmTable.person_id IS NULL\r\n\t) violated_rows\r\n) violated_row_count,\r\n( \r\n\tSELECT COUNT_BIG(*) AS num_rows\r\n\tFROM cdm_ibm_mdcd_v993.dbo.PAYER_PLAN_PERIOD cdmTable\r\n\t\r\n) denominator\r\n;\r\n","CHECK_NAME":"measureValueCompleteness","CHECK_LEVEL":"FIELD","CHECK_DESCRIPTION":"The number and percent of records with a NULL value in the person_id of the PAYER_PLAN_PERIOD.","CDM_TABLE_NAME":"PAYER_PLAN_PERIOD","CDM_FIELD_NAME":"person_id","SQL_FILE":"field_measure_value_completeness.sql","CATEGORY":"Completeness","SUBCATEGORY":"","CONTEXT":"Verification","checkId":854,"FAILED":0,"THRESHOLD_VALUE":0,"_row":"10.199"},{"NUM_VIOLATED_ROWS":0,"PCT_VIOLATED_ROWS":0,"NUM_DENOMINATOR_ROWS":65783668,"EXECUTION_TIME":"0.579990 secs","QUERY_TEXT":"\r\n/*********\r\nMEASURE_VALUE_COMPLETENESS\r\nComputing number of null values and the proportion to total records per field\r\n\r\nParameters used in this template:\r\ncdmDatabaseSchema = cdm_ibm_mdcd_v993.dbo\r\ncdmTableName = PAYER_PLAN_PERIOD\r\ncdmFieldName = payer_plan_period_start_date\r\n\r\n**********/\r\n\r\n\r\nSELECT num_violated_rows, CASE WHEN denominator.num_rows = 0 THEN 0 ELSE 1.0*num_violated_rows/denominator.num_rows END  AS pct_violated_rows, \r\n  denominator.num_rows as num_denominator_rows\r\nFROM\r\n(\r\n\tSELECT COUNT_BIG(violated_rows.violating_field) AS num_violated_rows\r\n\tFROM\r\n\t(\r\n\t\tSELECT 'PAYER_PLAN_PERIOD.payer_plan_period_start_date' AS violating_field, cdmTable.* \r\n\t\tFROM cdm_ibm_mdcd_v993.dbo.PAYER_PLAN_PERIOD cdmTable\r\n\t\t\r\n\t\tWHERE cdmTable.payer_plan_period_start_date IS NULL\r\n\t) violated_rows\r\n) violated_row_count,\r\n( \r\n\tSELECT COUNT_BIG(*) AS num_rows\r\n\tFROM cdm_ibm_mdcd_v993.dbo.PAYER_PLAN_PERIOD cdmTable\r\n\t\r\n) denominator\r\n;\r\n","CHECK_NAME":"measureValueCompleteness","CHECK_LEVEL":"FIELD","CHECK_DESCRIPTION":"The number and percent of records with a NULL value in the payer_plan_period_start_date of the PAYER_PLAN_PERIOD.","CDM_TABLE_NAME":"PAYER_PLAN_PERIOD","CDM_FIELD_NAME":"payer_plan_period_start_date","SQL_FILE":"field_measure_value_completeness.sql","CATEGORY":"Completeness","SUBCATEGORY":"","CONTEXT":"Verification","checkId":855,"FAILED":0,"THRESHOLD_VALUE":0,"_row":"10.200"},{"NUM_VIOLATED_ROWS":0,"PCT_VIOLATED_ROWS":0,"NUM_DENOMINATOR_ROWS":65783668,"EXECUTION_TIME":"0.593976 secs","QUERY_TEXT":"\r\n/*********\r\nMEASURE_VALUE_COMPLETENESS\r\nComputing number of null values and the proportion to total records per field\r\n\r\nParameters used in this template:\r\ncdmDatabaseSchema = cdm_ibm_mdcd_v993.dbo\r\ncdmTableName = PAYER_PLAN_PERIOD\r\ncdmFieldName = payer_plan_period_end_date\r\n\r\n**********/\r\n\r\n\r\nSELECT num_violated_rows, CASE WHEN denominator.num_rows = 0 THEN 0 ELSE 1.0*num_violated_rows/denominator.num_rows END  AS pct_violated_rows, \r\n  denominator.num_rows as num_denominator_rows\r\nFROM\r\n(\r\n\tSELECT COUNT_BIG(violated_rows.violating_field) AS num_violated_rows\r\n\tFROM\r\n\t(\r\n\t\tSELECT 'PAYER_PLAN_PERIOD.payer_plan_period_end_date' AS violating_field, cdmTable.* \r\n\t\tFROM cdm_ibm_mdcd_v993.dbo.PAYER_PLAN_PERIOD cdmTable\r\n\t\t\r\n\t\tWHERE cdmTable.payer_plan_period_end_date IS NULL\r\n\t) violated_rows\r\n) violated_row_count,\r\n( \r\n\tSELECT COUNT_BIG(*) AS num_rows\r\n\tFROM cdm_ibm_mdcd_v993.dbo.PAYER_PLAN_PERIOD cdmTable\r\n\t\r\n) denominator\r\n;\r\n","CHECK_NAME":"measureValueCompleteness","CHECK_LEVEL":"FIELD","CHECK_DESCRIPTION":"The number and percent of records with a NULL value in the payer_plan_period_end_date of the PAYER_PLAN_PERIOD.","CDM_TABLE_NAME":"PAYER_PLAN_PERIOD","CDM_FIELD_NAME":"payer_plan_period_end_date","SQL_FILE":"field_measure_value_completeness.sql","CATEGORY":"Completeness","SUBCATEGORY":"","CONTEXT":"Verification","checkId":856,"FAILED":0,"THRESHOLD_VALUE":0,"_row":"10.201"},{"NUM_VIOLATED_ROWS":0,"PCT_VIOLATED_ROWS":0,"NUM_DENOMINATOR_ROWS":65783668,"EXECUTION_TIME":"0.828972 secs","QUERY_TEXT":"\r\n/*********\r\nMEASURE_VALUE_COMPLETENESS\r\nComputing number of null values and the proportion to total records per field\r\n\r\nParameters used in this template:\r\ncdmDatabaseSchema = cdm_ibm_mdcd_v993.dbo\r\ncdmTableName = PAYER_PLAN_PERIOD\r\ncdmFieldName = payer_concept_id\r\n\r\n**********/\r\n\r\n\r\nSELECT num_violated_rows, CASE WHEN denominator.num_rows = 0 THEN 0 ELSE 1.0*num_violated_rows/denominator.num_rows END  AS pct_violated_rows, \r\n  denominator.num_rows as num_denominator_rows\r\nFROM\r\n(\r\n\tSELECT COUNT_BIG(violated_rows.violating_field) AS num_violated_rows\r\n\tFROM\r\n\t(\r\n\t\tSELECT 'PAYER_PLAN_PERIOD.payer_concept_id' AS violating_field, cdmTable.* \r\n\t\tFROM cdm_ibm_mdcd_v993.dbo.PAYER_PLAN_PERIOD cdmTable\r\n\t\t\r\n\t\tWHERE cdmTable.payer_concept_id IS NULL\r\n\t) violated_rows\r\n) violated_row_count,\r\n( \r\n\tSELECT COUNT_BIG(*) AS num_rows\r\n\tFROM cdm_ibm_mdcd_v993.dbo.PAYER_PLAN_PERIOD cdmTable\r\n\t\r\n) denominator\r\n;\r\n","CHECK_NAME":"measureValueCompleteness","CHECK_LEVEL":"FIELD","CHECK_DESCRIPTION":"The number and percent of records with a NULL value in the payer_concept_id of the PAYER_PLAN_PERIOD.","CDM_TABLE_NAME":"PAYER_PLAN_PERIOD","CDM_FIELD_NAME":"payer_concept_id","SQL_FILE":"field_measure_value_completeness.sql","CATEGORY":"Completeness","SUBCATEGORY":"","CONTEXT":"Verification","checkId":857,"FAILED":0,"THRESHOLD_VALUE":100,"_row":"10.202"},{"NUM_VIOLATED_ROWS":0,"PCT_VIOLATED_ROWS":0,"NUM_DENOMINATOR_ROWS":65783668,"EXECUTION_TIME":"5.898836 secs","QUERY_TEXT":"\r\n/*********\r\nMEASURE_VALUE_COMPLETENESS\r\nComputing number of null values and the proportion to total records per field\r\n\r\nParameters used in this template:\r\ncdmDatabaseSchema = cdm_ibm_mdcd_v993.dbo\r\ncdmTableName = PAYER_PLAN_PERIOD\r\ncdmFieldName = payer_source_value\r\n\r\n**********/\r\n\r\n\r\nSELECT num_violated_rows, CASE WHEN denominator.num_rows = 0 THEN 0 ELSE 1.0*num_violated_rows/denominator.num_rows END  AS pct_violated_rows, \r\n  denominator.num_rows as num_denominator_rows\r\nFROM\r\n(\r\n\tSELECT COUNT_BIG(violated_rows.violating_field) AS num_violated_rows\r\n\tFROM\r\n\t(\r\n\t\tSELECT 'PAYER_PLAN_PERIOD.payer_source_value' AS violating_field, cdmTable.* \r\n\t\tFROM cdm_ibm_mdcd_v993.dbo.PAYER_PLAN_PERIOD cdmTable\r\n\t\t\r\n\t\tWHERE cdmTable.payer_source_value IS NULL\r\n\t) violated_rows\r\n) violated_row_count,\r\n( \r\n\tSELECT COUNT_BIG(*) AS num_rows\r\n\tFROM cdm_ibm_mdcd_v993.dbo.PAYER_PLAN_PERIOD cdmTable\r\n\t\r\n) denominator\r\n;\r\n","CHECK_NAME":"measureValueCompleteness","CHECK_LEVEL":"FIELD","CHECK_DESCRIPTION":"The number and percent of records with a NULL value in the payer_source_value of the PAYER_PLAN_PERIOD.","CDM_TABLE_NAME":"PAYER_PLAN_PERIOD","CDM_FIELD_NAME":"payer_source_value","SQL_FILE":"field_measure_value_completeness.sql","CATEGORY":"Completeness","SUBCATEGORY":"","CONTEXT":"Verification","checkId":858,"FAILED":0,"THRESHOLD_VALUE":100,"_row":"10.203"},{"NUM_VIOLATED_ROWS":0,"PCT_VIOLATED_ROWS":0,"NUM_DENOMINATOR_ROWS":65783668,"EXECUTION_TIME":"0.814971 secs","QUERY_TEXT":"\r\n/*********\r\nMEASURE_VALUE_COMPLETENESS\r\nComputing number of null values and the proportion to total records per field\r\n\r\nParameters used in this template:\r\ncdmDatabaseSchema = cdm_ibm_mdcd_v993.dbo\r\ncdmTableName = PAYER_PLAN_PERIOD\r\ncdmFieldName = payer_source_concept_id\r\n\r\n**********/\r\n\r\n\r\nSELECT num_violated_rows, CASE WHEN denominator.num_rows = 0 THEN 0 ELSE 1.0*num_violated_rows/denominator.num_rows END  AS pct_violated_rows, \r\n  denominator.num_rows as num_denominator_rows\r\nFROM\r\n(\r\n\tSELECT COUNT_BIG(violated_rows.violating_field) AS num_violated_rows\r\n\tFROM\r\n\t(\r\n\t\tSELECT 'PAYER_PLAN_PERIOD.payer_source_concept_id' AS violating_field, cdmTable.* \r\n\t\tFROM cdm_ibm_mdcd_v993.dbo.PAYER_PLAN_PERIOD cdmTable\r\n\t\t\r\n\t\tWHERE cdmTable.payer_source_concept_id IS NULL\r\n\t) violated_rows\r\n) violated_row_count,\r\n( \r\n\tSELECT COUNT_BIG(*) AS num_rows\r\n\tFROM cdm_ibm_mdcd_v993.dbo.PAYER_PLAN_PERIOD cdmTable\r\n\t\r\n) denominator\r\n;\r\n","CHECK_NAME":"measureValueCompleteness","CHECK_LEVEL":"FIELD","CHECK_DESCRIPTION":"The number and percent of records with a NULL value in the payer_source_concept_id of the PAYER_PLAN_PERIOD.","CDM_TABLE_NAME":"PAYER_PLAN_PERIOD","CDM_FIELD_NAME":"payer_source_concept_id","SQL_FILE":"field_measure_value_completeness.sql","CATEGORY":"Completeness","SUBCATEGORY":"","CONTEXT":"Verification","checkId":859,"FAILED":0,"THRESHOLD_VALUE":100,"_row":"10.204"},{"NUM_VIOLATED_ROWS":0,"PCT_VIOLATED_ROWS":0,"NUM_DENOMINATOR_ROWS":65783668,"EXECUTION_TIME":"0.625989 secs","QUERY_TEXT":"\r\n/*********\r\nMEASURE_VALUE_COMPLETENESS\r\nComputing number of null values and the proportion to total records per field\r\n\r\nParameters used in this template:\r\ncdmDatabaseSchema = cdm_ibm_mdcd_v993.dbo\r\ncdmTableName = PAYER_PLAN_PERIOD\r\ncdmFieldName = plan_concept_id\r\n\r\n**********/\r\n\r\n\r\nSELECT num_violated_rows, CASE WHEN denominator.num_rows = 0 THEN 0 ELSE 1.0*num_violated_rows/denominator.num_rows END  AS pct_violated_rows, \r\n  denominator.num_rows as num_denominator_rows\r\nFROM\r\n(\r\n\tSELECT COUNT_BIG(violated_rows.violating_field) AS num_violated_rows\r\n\tFROM\r\n\t(\r\n\t\tSELECT 'PAYER_PLAN_PERIOD.plan_concept_id' AS violating_field, cdmTable.* \r\n\t\tFROM cdm_ibm_mdcd_v993.dbo.PAYER_PLAN_PERIOD cdmTable\r\n\t\t\r\n\t\tWHERE cdmTable.plan_concept_id IS NULL\r\n\t) violated_rows\r\n) violated_row_count,\r\n( \r\n\tSELECT COUNT_BIG(*) AS num_rows\r\n\tFROM cdm_ibm_mdcd_v993.dbo.PAYER_PLAN_PERIOD cdmTable\r\n\t\r\n) denominator\r\n;\r\n","CHECK_NAME":"measureValueCompleteness","CHECK_LEVEL":"FIELD","CHECK_DESCRIPTION":"The number and percent of records with a NULL value in the plan_concept_id of the PAYER_PLAN_PERIOD.","CDM_TABLE_NAME":"PAYER_PLAN_PERIOD","CDM_FIELD_NAME":"plan_concept_id","SQL_FILE":"field_measure_value_completeness.sql","CATEGORY":"Completeness","SUBCATEGORY":"","CONTEXT":"Verification","checkId":860,"FAILED":0,"THRESHOLD_VALUE":100,"_row":"10.205"},{"NUM_VIOLATED_ROWS":65783668,"PCT_VIOLATED_ROWS":1,"NUM_DENOMINATOR_ROWS":65783668,"EXECUTION_TIME":"2.657928 secs","QUERY_TEXT":"\r\n/*********\r\nMEASURE_VALUE_COMPLETENESS\r\nComputing number of null values and the proportion to total records per field\r\n\r\nParameters used in this template:\r\ncdmDatabaseSchema = cdm_ibm_mdcd_v993.dbo\r\ncdmTableName = PAYER_PLAN_PERIOD\r\ncdmFieldName = plan_source_value\r\n\r\n**********/\r\n\r\n\r\nSELECT num_violated_rows, CASE WHEN denominator.num_rows = 0 THEN 0 ELSE 1.0*num_violated_rows/denominator.num_rows END  AS pct_violated_rows, \r\n  denominator.num_rows as num_denominator_rows\r\nFROM\r\n(\r\n\tSELECT COUNT_BIG(violated_rows.violating_field) AS num_violated_rows\r\n\tFROM\r\n\t(\r\n\t\tSELECT 'PAYER_PLAN_PERIOD.plan_source_value' AS violating_field, cdmTable.* \r\n\t\tFROM cdm_ibm_mdcd_v993.dbo.PAYER_PLAN_PERIOD cdmTable\r\n\t\t\r\n\t\tWHERE cdmTable.plan_source_value IS NULL\r\n\t) violated_rows\r\n) violated_row_count,\r\n( \r\n\tSELECT COUNT_BIG(*) AS num_rows\r\n\tFROM cdm_ibm_mdcd_v993.dbo.PAYER_PLAN_PERIOD cdmTable\r\n\t\r\n) denominator\r\n;\r\n","CHECK_NAME":"measureValueCompleteness","CHECK_LEVEL":"FIELD","CHECK_DESCRIPTION":"The number and percent of records with a NULL value in the plan_source_value of the PAYER_PLAN_PERIOD.","CDM_TABLE_NAME":"PAYER_PLAN_PERIOD","CDM_FIELD_NAME":"plan_source_value","SQL_FILE":"field_measure_value_completeness.sql","CATEGORY":"Completeness","SUBCATEGORY":"","CONTEXT":"Verification","checkId":861,"FAILED":0,"THRESHOLD_VALUE":100,"_row":"10.206"},{"NUM_VIOLATED_ROWS":0,"PCT_VIOLATED_ROWS":0,"NUM_DENOMINATOR_ROWS":65783668,"EXECUTION_TIME":"0.944978 secs","QUERY_TEXT":"\r\n/*********\r\nMEASURE_VALUE_COMPLETENESS\r\nComputing number of null values and the proportion to total records per field\r\n\r\nParameters used in this template:\r\ncdmDatabaseSchema = cdm_ibm_mdcd_v993.dbo\r\ncdmTableName = PAYER_PLAN_PERIOD\r\ncdmFieldName = plan_source_concept_id\r\n\r\n**********/\r\n\r\n\r\nSELECT num_violated_rows, CASE WHEN denominator.num_rows = 0 THEN 0 ELSE 1.0*num_violated_rows/denominator.num_rows END  AS pct_violated_rows, \r\n  denominator.num_rows as num_denominator_rows\r\nFROM\r\n(\r\n\tSELECT COUNT_BIG(violated_rows.violating_field) AS num_violated_rows\r\n\tFROM\r\n\t(\r\n\t\tSELECT 'PAYER_PLAN_PERIOD.plan_source_concept_id' AS violating_field, cdmTable.* \r\n\t\tFROM cdm_ibm_mdcd_v993.dbo.PAYER_PLAN_PERIOD cdmTable\r\n\t\t\r\n\t\tWHERE cdmTable.plan_source_concept_id IS NULL\r\n\t) violated_rows\r\n) violated_row_count,\r\n( \r\n\tSELECT COUNT_BIG(*) AS num_rows\r\n\tFROM cdm_ibm_mdcd_v993.dbo.PAYER_PLAN_PERIOD cdmTable\r\n\t\r\n) denominator\r\n;\r\n","CHECK_NAME":"measureValueCompleteness","CHECK_LEVEL":"FIELD","CHECK_DESCRIPTION":"The number and percent of records with a NULL value in the plan_source_concept_id of the PAYER_PLAN_PERIOD.","CDM_TABLE_NAME":"PAYER_PLAN_PERIOD","CDM_FIELD_NAME":"plan_source_concept_id","SQL_FILE":"field_measure_value_completeness.sql","CATEGORY":"Completeness","SUBCATEGORY":"","CONTEXT":"Verification","checkId":862,"FAILED":0,"THRESHOLD_VALUE":100,"_row":"10.207"},{"NUM_VIOLATED_ROWS":0,"PCT_VIOLATED_ROWS":0,"NUM_DENOMINATOR_ROWS":65783668,"EXECUTION_TIME":"0.859965 secs","QUERY_TEXT":"\r\n/*********\r\nMEASURE_VALUE_COMPLETENESS\r\nComputing number of null values and the proportion to total records per field\r\n\r\nParameters used in this template:\r\ncdmDatabaseSchema = cdm_ibm_mdcd_v993.dbo\r\ncdmTableName = PAYER_PLAN_PERIOD\r\ncdmFieldName = sponsor_concept_id\r\n\r\n**********/\r\n\r\n\r\nSELECT num_violated_rows, CASE WHEN denominator.num_rows = 0 THEN 0 ELSE 1.0*num_violated_rows/denominator.num_rows END  AS pct_violated_rows, \r\n  denominator.num_rows as num_denominator_rows\r\nFROM\r\n(\r\n\tSELECT COUNT_BIG(violated_rows.violating_field) AS num_violated_rows\r\n\tFROM\r\n\t(\r\n\t\tSELECT 'PAYER_PLAN_PERIOD.sponsor_concept_id' AS violating_field, cdmTable.* \r\n\t\tFROM cdm_ibm_mdcd_v993.dbo.PAYER_PLAN_PERIOD cdmTable\r\n\t\t\r\n\t\tWHERE cdmTable.sponsor_concept_id IS NULL\r\n\t) violated_rows\r\n) violated_row_count,\r\n( \r\n\tSELECT COUNT_BIG(*) AS num_rows\r\n\tFROM cdm_ibm_mdcd_v993.dbo.PAYER_PLAN_PERIOD cdmTable\r\n\t\r\n) denominator\r\n;\r\n","CHECK_NAME":"measureValueCompleteness","CHECK_LEVEL":"FIELD","CHECK_DESCRIPTION":"The number and percent of records with a NULL value in the sponsor_concept_id of the PAYER_PLAN_PERIOD.","CDM_TABLE_NAME":"PAYER_PLAN_PERIOD","CDM_FIELD_NAME":"sponsor_concept_id","SQL_FILE":"field_measure_value_completeness.sql","CATEGORY":"Completeness","SUBCATEGORY":"","CONTEXT":"Verification","checkId":863,"FAILED":0,"THRESHOLD_VALUE":100,"_row":"10.208"},{"NUM_VIOLATED_ROWS":65783668,"PCT_VIOLATED_ROWS":1,"NUM_DENOMINATOR_ROWS":65783668,"EXECUTION_TIME":"3.045912 secs","QUERY_TEXT":"\r\n/*********\r\nMEASURE_VALUE_COMPLETENESS\r\nComputing number of null values and the proportion to total records per field\r\n\r\nParameters used in this template:\r\ncdmDatabaseSchema = cdm_ibm_mdcd_v993.dbo\r\ncdmTableName = PAYER_PLAN_PERIOD\r\ncdmFieldName = sponsor_source_value\r\n\r\n**********/\r\n\r\n\r\nSELECT num_violated_rows, CASE WHEN denominator.num_rows = 0 THEN 0 ELSE 1.0*num_violated_rows/denominator.num_rows END  AS pct_violated_rows, \r\n  denominator.num_rows as num_denominator_rows\r\nFROM\r\n(\r\n\tSELECT COUNT_BIG(violated_rows.violating_field) AS num_violated_rows\r\n\tFROM\r\n\t(\r\n\t\tSELECT 'PAYER_PLAN_PERIOD.sponsor_source_value' AS violating_field, cdmTable.* \r\n\t\tFROM cdm_ibm_mdcd_v993.dbo.PAYER_PLAN_PERIOD cdmTable\r\n\t\t\r\n\t\tWHERE cdmTable.sponsor_source_value IS NULL\r\n\t) violated_rows\r\n) violated_row_count,\r\n( \r\n\tSELECT COUNT_BIG(*) AS num_rows\r\n\tFROM cdm_ibm_mdcd_v993.dbo.PAYER_PLAN_PERIOD cdmTable\r\n\t\r\n) denominator\r\n;\r\n","CHECK_NAME":"measureValueCompleteness","CHECK_LEVEL":"FIELD","CHECK_DESCRIPTION":"The number and percent of records with a NULL value in the sponsor_source_value of the PAYER_PLAN_PERIOD.","CDM_TABLE_NAME":"PAYER_PLAN_PERIOD","CDM_FIELD_NAME":"sponsor_source_value","SQL_FILE":"field_measure_value_completeness.sql","CATEGORY":"Completeness","SUBCATEGORY":"","CONTEXT":"Verification","checkId":864,"FAILED":0,"THRESHOLD_VALUE":100,"_row":"10.209"},{"NUM_VIOLATED_ROWS":0,"PCT_VIOLATED_ROWS":0,"NUM_DENOMINATOR_ROWS":65783668,"EXECUTION_TIME":"0.613994 secs","QUERY_TEXT":"\r\n/*********\r\nMEASURE_VALUE_COMPLETENESS\r\nComputing number of null values and the proportion to total records per field\r\n\r\nParameters used in this template:\r\ncdmDatabaseSchema = cdm_ibm_mdcd_v993.dbo\r\ncdmTableName = PAYER_PLAN_PERIOD\r\ncdmFieldName = sponsor_source_concept_id\r\n\r\n**********/\r\n\r\n\r\nSELECT num_violated_rows, CASE WHEN denominator.num_rows = 0 THEN 0 ELSE 1.0*num_violated_rows/denominator.num_rows END  AS pct_violated_rows, \r\n  denominator.num_rows as num_denominator_rows\r\nFROM\r\n(\r\n\tSELECT COUNT_BIG(violated_rows.violating_field) AS num_violated_rows\r\n\tFROM\r\n\t(\r\n\t\tSELECT 'PAYER_PLAN_PERIOD.sponsor_source_concept_id' AS violating_field, cdmTable.* \r\n\t\tFROM cdm_ibm_mdcd_v993.dbo.PAYER_PLAN_PERIOD cdmTable\r\n\t\t\r\n\t\tWHERE cdmTable.sponsor_source_concept_id IS NULL\r\n\t) violated_rows\r\n) violated_row_count,\r\n( \r\n\tSELECT COUNT_BIG(*) AS num_rows\r\n\tFROM cdm_ibm_mdcd_v993.dbo.PAYER_PLAN_PERIOD cdmTable\r\n\t\r\n) denominator\r\n;\r\n","CHECK_NAME":"measureValueCompleteness","CHECK_LEVEL":"FIELD","CHECK_DESCRIPTION":"The number and percent of records with a NULL value in the sponsor_source_concept_id of the PAYER_PLAN_PERIOD.","CDM_TABLE_NAME":"PAYER_PLAN_PERIOD","CDM_FIELD_NAME":"sponsor_source_concept_id","SQL_FILE":"field_measure_value_completeness.sql","CATEGORY":"Completeness","SUBCATEGORY":"","CONTEXT":"Verification","checkId":865,"FAILED":0,"THRESHOLD_VALUE":100,"_row":"10.210"},{"NUM_VIOLATED_ROWS":0,"PCT_VIOLATED_ROWS":0,"NUM_DENOMINATOR_ROWS":65783668,"EXECUTION_TIME":"0.780973 secs","QUERY_TEXT":"\r\n/*********\r\nMEASURE_VALUE_COMPLETENESS\r\nComputing number of null values and the proportion to total records per field\r\n\r\nParameters used in this template:\r\ncdmDatabaseSchema = cdm_ibm_mdcd_v993.dbo\r\ncdmTableName = PAYER_PLAN_PERIOD\r\ncdmFieldName = family_source_value\r\n\r\n**********/\r\n\r\n\r\nSELECT num_violated_rows, CASE WHEN denominator.num_rows = 0 THEN 0 ELSE 1.0*num_violated_rows/denominator.num_rows END  AS pct_violated_rows, \r\n  denominator.num_rows as num_denominator_rows\r\nFROM\r\n(\r\n\tSELECT COUNT_BIG(violated_rows.violating_field) AS num_violated_rows\r\n\tFROM\r\n\t(\r\n\t\tSELECT 'PAYER_PLAN_PERIOD.family_source_value' AS violating_field, cdmTable.* \r\n\t\tFROM cdm_ibm_mdcd_v993.dbo.PAYER_PLAN_PERIOD cdmTable\r\n\t\t\r\n\t\tWHERE cdmTable.family_source_value IS NULL\r\n\t) violated_rows\r\n) violated_row_count,\r\n( \r\n\tSELECT COUNT_BIG(*) AS num_rows\r\n\tFROM cdm_ibm_mdcd_v993.dbo.PAYER_PLAN_PERIOD cdmTable\r\n\t\r\n) denominator\r\n;\r\n","CHECK_NAME":"measureValueCompleteness","CHECK_LEVEL":"FIELD","CHECK_DESCRIPTION":"The number and percent of records with a NULL value in the family_source_value of the PAYER_PLAN_PERIOD.","CDM_TABLE_NAME":"PAYER_PLAN_PERIOD","CDM_FIELD_NAME":"family_source_value","SQL_FILE":"field_measure_value_completeness.sql","CATEGORY":"Completeness","SUBCATEGORY":"","CONTEXT":"Verification","checkId":866,"FAILED":0,"THRESHOLD_VALUE":100,"_row":"10.211"},{"NUM_VIOLATED_ROWS":0,"PCT_VIOLATED_ROWS":0,"NUM_DENOMINATOR_ROWS":65783668,"EXECUTION_TIME":"0.695981 secs","QUERY_TEXT":"\r\n/*********\r\nMEASURE_VALUE_COMPLETENESS\r\nComputing number of null values and the proportion to total records per field\r\n\r\nParameters used in this template:\r\ncdmDatabaseSchema = cdm_ibm_mdcd_v993.dbo\r\ncdmTableName = PAYER_PLAN_PERIOD\r\ncdmFieldName = stop_reason_concept_id\r\n\r\n**********/\r\n\r\n\r\nSELECT num_violated_rows, CASE WHEN denominator.num_rows = 0 THEN 0 ELSE 1.0*num_violated_rows/denominator.num_rows END  AS pct_violated_rows, \r\n  denominator.num_rows as num_denominator_rows\r\nFROM\r\n(\r\n\tSELECT COUNT_BIG(violated_rows.violating_field) AS num_violated_rows\r\n\tFROM\r\n\t(\r\n\t\tSELECT 'PAYER_PLAN_PERIOD.stop_reason_concept_id' AS violating_field, cdmTable.* \r\n\t\tFROM cdm_ibm_mdcd_v993.dbo.PAYER_PLAN_PERIOD cdmTable\r\n\t\t\r\n\t\tWHERE cdmTable.stop_reason_concept_id IS NULL\r\n\t) violated_rows\r\n) violated_row_count,\r\n( \r\n\tSELECT COUNT_BIG(*) AS num_rows\r\n\tFROM cdm_ibm_mdcd_v993.dbo.PAYER_PLAN_PERIOD cdmTable\r\n\t\r\n) denominator\r\n;\r\n","CHECK_NAME":"measureValueCompleteness","CHECK_LEVEL":"FIELD","CHECK_DESCRIPTION":"The number and percent of records with a NULL value in the stop_reason_concept_id of the PAYER_PLAN_PERIOD.","CDM_TABLE_NAME":"PAYER_PLAN_PERIOD","CDM_FIELD_NAME":"stop_reason_concept_id","SQL_FILE":"field_measure_value_completeness.sql","CATEGORY":"Completeness","SUBCATEGORY":"","CONTEXT":"Verification","checkId":867,"FAILED":0,"THRESHOLD_VALUE":100,"_row":"10.212"},{"NUM_VIOLATED_ROWS":65783668,"PCT_VIOLATED_ROWS":1,"NUM_DENOMINATOR_ROWS":65783668,"EXECUTION_TIME":"3.071916 secs","QUERY_TEXT":"\r\n/*********\r\nMEASURE_VALUE_COMPLETENESS\r\nComputing number of null values and the proportion to total records per field\r\n\r\nParameters used in this template:\r\ncdmDatabaseSchema = cdm_ibm_mdcd_v993.dbo\r\ncdmTableName = PAYER_PLAN_PERIOD\r\ncdmFieldName = stop_reason_source_value\r\n\r\n**********/\r\n\r\n\r\nSELECT num_violated_rows, CASE WHEN denominator.num_rows = 0 THEN 0 ELSE 1.0*num_violated_rows/denominator.num_rows END  AS pct_violated_rows, \r\n  denominator.num_rows as num_denominator_rows\r\nFROM\r\n(\r\n\tSELECT COUNT_BIG(violated_rows.violating_field) AS num_violated_rows\r\n\tFROM\r\n\t(\r\n\t\tSELECT 'PAYER_PLAN_PERIOD.stop_reason_source_value' AS violating_field, cdmTable.* \r\n\t\tFROM cdm_ibm_mdcd_v993.dbo.PAYER_PLAN_PERIOD cdmTable\r\n\t\t\r\n\t\tWHERE cdmTable.stop_reason_source_value IS NULL\r\n\t) violated_rows\r\n) violated_row_count,\r\n( \r\n\tSELECT COUNT_BIG(*) AS num_rows\r\n\tFROM cdm_ibm_mdcd_v993.dbo.PAYER_PLAN_PERIOD cdmTable\r\n\t\r\n) denominator\r\n;\r\n","CHECK_NAME":"measureValueCompleteness","CHECK_LEVEL":"FIELD","CHECK_DESCRIPTION":"The number and percent of records with a NULL value in the stop_reason_source_value of the PAYER_PLAN_PERIOD.","CDM_TABLE_NAME":"PAYER_PLAN_PERIOD","CDM_FIELD_NAME":"stop_reason_source_value","SQL_FILE":"field_measure_value_completeness.sql","CATEGORY":"Completeness","SUBCATEGORY":"","CONTEXT":"Verification","checkId":868,"FAILED":0,"THRESHOLD_VALUE":100,"_row":"10.213"},{"NUM_VIOLATED_ROWS":0,"PCT_VIOLATED_ROWS":0,"NUM_DENOMINATOR_ROWS":65783668,"EXECUTION_TIME":"0.753973 secs","QUERY_TEXT":"\r\n/*********\r\nMEASURE_VALUE_COMPLETENESS\r\nComputing number of null values and the proportion to total records per field\r\n\r\nParameters used in this template:\r\ncdmDatabaseSchema = cdm_ibm_mdcd_v993.dbo\r\ncdmTableName = PAYER_PLAN_PERIOD\r\ncdmFieldName = stop_reason_source_concept_id\r\n\r\n**********/\r\n\r\n\r\nSELECT num_violated_rows, CASE WHEN denominator.num_rows = 0 THEN 0 ELSE 1.0*num_violated_rows/denominator.num_rows END  AS pct_violated_rows, \r\n  denominator.num_rows as num_denominator_rows\r\nFROM\r\n(\r\n\tSELECT COUNT_BIG(violated_rows.violating_field) AS num_violated_rows\r\n\tFROM\r\n\t(\r\n\t\tSELECT 'PAYER_PLAN_PERIOD.stop_reason_source_concept_id' AS violating_field, cdmTable.* \r\n\t\tFROM cdm_ibm_mdcd_v993.dbo.PAYER_PLAN_PERIOD cdmTable\r\n\t\t\r\n\t\tWHERE cdmTable.stop_reason_source_concept_id IS NULL\r\n\t) violated_rows\r\n) violated_row_count,\r\n( \r\n\tSELECT COUNT_BIG(*) AS num_rows\r\n\tFROM cdm_ibm_mdcd_v993.dbo.PAYER_PLAN_PERIOD cdmTable\r\n\t\r\n) denominator\r\n;\r\n","CHECK_NAME":"measureValueCompleteness","CHECK_LEVEL":"FIELD","CHECK_DESCRIPTION":"The number and percent of records with a NULL value in the stop_reason_source_concept_id of the PAYER_PLAN_PERIOD.","CDM_TABLE_NAME":"PAYER_PLAN_PERIOD","CDM_FIELD_NAME":"stop_reason_source_concept_id","SQL_FILE":"field_measure_value_completeness.sql","CATEGORY":"Completeness","SUBCATEGORY":"","CONTEXT":"Verification","checkId":869,"FAILED":0,"THRESHOLD_VALUE":100,"_row":"10.214"},{"NUM_VIOLATED_ROWS":0,"PCT_VIOLATED_ROWS":0,"NUM_DENOMINATOR_ROWS":3266861637,"EXECUTION_TIME":"0.332994 secs","QUERY_TEXT":"\r\n/*********\r\nMEASURE_VALUE_COMPLETENESS\r\nComputing number of null values and the proportion to total records per field\r\n\r\nParameters used in this template:\r\ncdmDatabaseSchema = cdm_ibm_mdcd_v993.dbo\r\ncdmTableName = COST\r\ncdmFieldName = cost_id\r\n\r\n**********/\r\n\r\n\r\nSELECT num_violated_rows, CASE WHEN denominator.num_rows = 0 THEN 0 ELSE 1.0*num_violated_rows/denominator.num_rows END  AS pct_violated_rows, \r\n  denominator.num_rows as num_denominator_rows\r\nFROM\r\n(\r\n\tSELECT COUNT_BIG(violated_rows.violating_field) AS num_violated_rows\r\n\tFROM\r\n\t(\r\n\t\tSELECT 'COST.cost_id' AS violating_field, cdmTable.* \r\n\t\tFROM cdm_ibm_mdcd_v993.dbo.COST cdmTable\r\n\t\t\r\n\t\tWHERE cdmTable.cost_id IS NULL\r\n\t) violated_rows\r\n) violated_row_count,\r\n( \r\n\tSELECT COUNT_BIG(*) AS num_rows\r\n\tFROM cdm_ibm_mdcd_v993.dbo.COST cdmTable\r\n\t\r\n) denominator\r\n;\r\n","CHECK_NAME":"measureValueCompleteness","CHECK_LEVEL":"FIELD","CHECK_DESCRIPTION":"The number and percent of records with a NULL value in the cost_id of the COST.","CDM_TABLE_NAME":"COST","CDM_FIELD_NAME":"cost_id","SQL_FILE":"field_measure_value_completeness.sql","CATEGORY":"Completeness","SUBCATEGORY":"","CONTEXT":"Verification","checkId":870,"FAILED":0,"THRESHOLD_VALUE":0,"_row":"10.215"},{"NUM_VIOLATED_ROWS":0,"PCT_VIOLATED_ROWS":0,"NUM_DENOMINATOR_ROWS":3266861637,"EXECUTION_TIME":"0.378978 secs","QUERY_TEXT":"\r\n/*********\r\nMEASURE_VALUE_COMPLETENESS\r\nComputing number of null values and the proportion to total records per field\r\n\r\nParameters used in this template:\r\ncdmDatabaseSchema = cdm_ibm_mdcd_v993.dbo\r\ncdmTableName = COST\r\ncdmFieldName = cost_event_id\r\n\r\n**********/\r\n\r\n\r\nSELECT num_violated_rows, CASE WHEN denominator.num_rows = 0 THEN 0 ELSE 1.0*num_violated_rows/denominator.num_rows END  AS pct_violated_rows, \r\n  denominator.num_rows as num_denominator_rows\r\nFROM\r\n(\r\n\tSELECT COUNT_BIG(violated_rows.violating_field) AS num_violated_rows\r\n\tFROM\r\n\t(\r\n\t\tSELECT 'COST.cost_event_id' AS violating_field, cdmTable.* \r\n\t\tFROM cdm_ibm_mdcd_v993.dbo.COST cdmTable\r\n\t\t\r\n\t\tWHERE cdmTable.cost_event_id IS NULL\r\n\t) violated_rows\r\n) violated_row_count,\r\n( \r\n\tSELECT COUNT_BIG(*) AS num_rows\r\n\tFROM cdm_ibm_mdcd_v993.dbo.COST cdmTable\r\n\t\r\n) denominator\r\n;\r\n","CHECK_NAME":"measureValueCompleteness","CHECK_LEVEL":"FIELD","CHECK_DESCRIPTION":"The number and percent of records with a NULL value in the cost_event_id of the COST.","CDM_TABLE_NAME":"COST","CDM_FIELD_NAME":"cost_event_id","SQL_FILE":"field_measure_value_completeness.sql","CATEGORY":"Completeness","SUBCATEGORY":"","CONTEXT":"Verification","checkId":871,"FAILED":0,"THRESHOLD_VALUE":0,"_row":"10.216"},{"NUM_VIOLATED_ROWS":0,"PCT_VIOLATED_ROWS":0,"NUM_DENOMINATOR_ROWS":3266861637,"EXECUTION_TIME":"0.394994 secs","QUERY_TEXT":"\r\n/*********\r\nMEASURE_VALUE_COMPLETENESS\r\nComputing number of null values and the proportion to total records per field\r\n\r\nParameters used in this template:\r\ncdmDatabaseSchema = cdm_ibm_mdcd_v993.dbo\r\ncdmTableName = COST\r\ncdmFieldName = cost_domain_id\r\n\r\n**********/\r\n\r\n\r\nSELECT num_violated_rows, CASE WHEN denominator.num_rows = 0 THEN 0 ELSE 1.0*num_violated_rows/denominator.num_rows END  AS pct_violated_rows, \r\n  denominator.num_rows as num_denominator_rows\r\nFROM\r\n(\r\n\tSELECT COUNT_BIG(violated_rows.violating_field) AS num_violated_rows\r\n\tFROM\r\n\t(\r\n\t\tSELECT 'COST.cost_domain_id' AS violating_field, cdmTable.* \r\n\t\tFROM cdm_ibm_mdcd_v993.dbo.COST cdmTable\r\n\t\t\r\n\t\tWHERE cdmTable.cost_domain_id IS NULL\r\n\t) violated_rows\r\n) violated_row_count,\r\n( \r\n\tSELECT COUNT_BIG(*) AS num_rows\r\n\tFROM cdm_ibm_mdcd_v993.dbo.COST cdmTable\r\n\t\r\n) denominator\r\n;\r\n","CHECK_NAME":"measureValueCompleteness","CHECK_LEVEL":"FIELD","CHECK_DESCRIPTION":"The number and percent of records with a NULL value in the cost_domain_id of the COST.","CDM_TABLE_NAME":"COST","CDM_FIELD_NAME":"cost_domain_id","SQL_FILE":"field_measure_value_completeness.sql","CATEGORY":"Completeness","SUBCATEGORY":"","CONTEXT":"Verification","checkId":872,"FAILED":0,"THRESHOLD_VALUE":0,"_row":"10.217"},{"NUM_VIOLATED_ROWS":0,"PCT_VIOLATED_ROWS":0,"NUM_DENOMINATOR_ROWS":3266861637,"EXECUTION_TIME":"0.420993 secs","QUERY_TEXT":"\r\n/*********\r\nMEASURE_VALUE_COMPLETENESS\r\nComputing number of null values and the proportion to total records per field\r\n\r\nParameters used in this template:\r\ncdmDatabaseSchema = cdm_ibm_mdcd_v993.dbo\r\ncdmTableName = COST\r\ncdmFieldName = cost_type_concept_id\r\n\r\n**********/\r\n\r\n\r\nSELECT num_violated_rows, CASE WHEN denominator.num_rows = 0 THEN 0 ELSE 1.0*num_violated_rows/denominator.num_rows END  AS pct_violated_rows, \r\n  denominator.num_rows as num_denominator_rows\r\nFROM\r\n(\r\n\tSELECT COUNT_BIG(violated_rows.violating_field) AS num_violated_rows\r\n\tFROM\r\n\t(\r\n\t\tSELECT 'COST.cost_type_concept_id' AS violating_field, cdmTable.* \r\n\t\tFROM cdm_ibm_mdcd_v993.dbo.COST cdmTable\r\n\t\t\r\n\t\tWHERE cdmTable.cost_type_concept_id IS NULL\r\n\t) violated_rows\r\n) violated_row_count,\r\n( \r\n\tSELECT COUNT_BIG(*) AS num_rows\r\n\tFROM cdm_ibm_mdcd_v993.dbo.COST cdmTable\r\n\t\r\n) denominator\r\n;\r\n","CHECK_NAME":"measureValueCompleteness","CHECK_LEVEL":"FIELD","CHECK_DESCRIPTION":"The number and percent of records with a NULL value in the cost_type_concept_id of the COST.","CDM_TABLE_NAME":"COST","CDM_FIELD_NAME":"cost_type_concept_id","SQL_FILE":"field_measure_value_completeness.sql","CATEGORY":"Completeness","SUBCATEGORY":"","CONTEXT":"Verification","checkId":873,"FAILED":0,"THRESHOLD_VALUE":0,"_row":"10.218"},{"NUM_VIOLATED_ROWS":0,"PCT_VIOLATED_ROWS":0,"NUM_DENOMINATOR_ROWS":3266861637,"EXECUTION_TIME":"0.945967 secs","QUERY_TEXT":"\r\n/*********\r\nMEASURE_VALUE_COMPLETENESS\r\nComputing number of null values and the proportion to total records per field\r\n\r\nParameters used in this template:\r\ncdmDatabaseSchema = cdm_ibm_mdcd_v993.dbo\r\ncdmTableName = COST\r\ncdmFieldName = currency_concept_id\r\n\r\n**********/\r\n\r\n\r\nSELECT num_violated_rows, CASE WHEN denominator.num_rows = 0 THEN 0 ELSE 1.0*num_violated_rows/denominator.num_rows END  AS pct_violated_rows, \r\n  denominator.num_rows as num_denominator_rows\r\nFROM\r\n(\r\n\tSELECT COUNT_BIG(violated_rows.violating_field) AS num_violated_rows\r\n\tFROM\r\n\t(\r\n\t\tSELECT 'COST.currency_concept_id' AS violating_field, cdmTable.* \r\n\t\tFROM cdm_ibm_mdcd_v993.dbo.COST cdmTable\r\n\t\t\r\n\t\tWHERE cdmTable.currency_concept_id IS NULL\r\n\t) violated_rows\r\n) violated_row_count,\r\n( \r\n\tSELECT COUNT_BIG(*) AS num_rows\r\n\tFROM cdm_ibm_mdcd_v993.dbo.COST cdmTable\r\n\t\r\n) denominator\r\n;\r\n","CHECK_NAME":"measureValueCompleteness","CHECK_LEVEL":"FIELD","CHECK_DESCRIPTION":"The number and percent of records with a NULL value in the currency_concept_id of the COST.","CDM_TABLE_NAME":"COST","CDM_FIELD_NAME":"currency_concept_id","SQL_FILE":"field_measure_value_completeness.sql","CATEGORY":"Completeness","SUBCATEGORY":"","CONTEXT":"Verification","checkId":874,"FAILED":0,"THRESHOLD_VALUE":100,"_row":"10.219"},{"NUM_VIOLATED_ROWS":3266861637,"PCT_VIOLATED_ROWS":1,"NUM_DENOMINATOR_ROWS":3266861637,"EXECUTION_TIME":"4.115882 secs","QUERY_TEXT":"\r\n/*********\r\nMEASURE_VALUE_COMPLETENESS\r\nComputing number of null values and the proportion to total records per field\r\n\r\nParameters used in this template:\r\ncdmDatabaseSchema = cdm_ibm_mdcd_v993.dbo\r\ncdmTableName = COST\r\ncdmFieldName = total_charge\r\n\r\n**********/\r\n\r\n\r\nSELECT num_violated_rows, CASE WHEN denominator.num_rows = 0 THEN 0 ELSE 1.0*num_violated_rows/denominator.num_rows END  AS pct_violated_rows, \r\n  denominator.num_rows as num_denominator_rows\r\nFROM\r\n(\r\n\tSELECT COUNT_BIG(violated_rows.violating_field) AS num_violated_rows\r\n\tFROM\r\n\t(\r\n\t\tSELECT 'COST.total_charge' AS violating_field, cdmTable.* \r\n\t\tFROM cdm_ibm_mdcd_v993.dbo.COST cdmTable\r\n\t\t\r\n\t\tWHERE cdmTable.total_charge IS NULL\r\n\t) violated_rows\r\n) violated_row_count,\r\n( \r\n\tSELECT COUNT_BIG(*) AS num_rows\r\n\tFROM cdm_ibm_mdcd_v993.dbo.COST cdmTable\r\n\t\r\n) denominator\r\n;\r\n","CHECK_NAME":"measureValueCompleteness","CHECK_LEVEL":"FIELD","CHECK_DESCRIPTION":"The number and percent of records with a NULL value in the total_charge of the COST.","CDM_TABLE_NAME":"COST","CDM_FIELD_NAME":"total_charge","SQL_FILE":"field_measure_value_completeness.sql","CATEGORY":"Completeness","SUBCATEGORY":"","CONTEXT":"Verification","checkId":875,"FAILED":0,"THRESHOLD_VALUE":100,"_row":"10.220"},{"NUM_VIOLATED_ROWS":2375732312,"PCT_VIOLATED_ROWS":0.7272,"NUM_DENOMINATOR_ROWS":3266861637,"EXECUTION_TIME":"8.765773 secs","QUERY_TEXT":"\r\n/*********\r\nMEASURE_VALUE_COMPLETENESS\r\nComputing number of null values and the proportion to total records per field\r\n\r\nParameters used in this template:\r\ncdmDatabaseSchema = cdm_ibm_mdcd_v993.dbo\r\ncdmTableName = COST\r\ncdmFieldName = total_cost\r\n\r\n**********/\r\n\r\n\r\nSELECT num_violated_rows, CASE WHEN denominator.num_rows = 0 THEN 0 ELSE 1.0*num_violated_rows/denominator.num_rows END  AS pct_violated_rows, \r\n  denominator.num_rows as num_denominator_rows\r\nFROM\r\n(\r\n\tSELECT COUNT_BIG(violated_rows.violating_field) AS num_violated_rows\r\n\tFROM\r\n\t(\r\n\t\tSELECT 'COST.total_cost' AS violating_field, cdmTable.* \r\n\t\tFROM cdm_ibm_mdcd_v993.dbo.COST cdmTable\r\n\t\t\r\n\t\tWHERE cdmTable.total_cost IS NULL\r\n\t) violated_rows\r\n) violated_row_count,\r\n( \r\n\tSELECT COUNT_BIG(*) AS num_rows\r\n\tFROM cdm_ibm_mdcd_v993.dbo.COST cdmTable\r\n\t\r\n) denominator\r\n;\r\n","CHECK_NAME":"measureValueCompleteness","CHECK_LEVEL":"FIELD","CHECK_DESCRIPTION":"The number and percent of records with a NULL value in the total_cost of the COST.","CDM_TABLE_NAME":"COST","CDM_FIELD_NAME":"total_cost","SQL_FILE":"field_measure_value_completeness.sql","CATEGORY":"Completeness","SUBCATEGORY":"","CONTEXT":"Verification","checkId":876,"FAILED":0,"THRESHOLD_VALUE":100,"_row":"10.221"},{"NUM_VIOLATED_ROWS":0,"PCT_VIOLATED_ROWS":0,"NUM_DENOMINATOR_ROWS":3266861637,"EXECUTION_TIME":"16.744551 secs","QUERY_TEXT":"\r\n/*********\r\nMEASURE_VALUE_COMPLETENESS\r\nComputing number of null values and the proportion to total records per field\r\n\r\nParameters used in this template:\r\ncdmDatabaseSchema = cdm_ibm_mdcd_v993.dbo\r\ncdmTableName = COST\r\ncdmFieldName = total_paid\r\n\r\n**********/\r\n\r\n\r\nSELECT num_violated_rows, CASE WHEN denominator.num_rows = 0 THEN 0 ELSE 1.0*num_violated_rows/denominator.num_rows END  AS pct_violated_rows, \r\n  denominator.num_rows as num_denominator_rows\r\nFROM\r\n(\r\n\tSELECT COUNT_BIG(violated_rows.violating_field) AS num_violated_rows\r\n\tFROM\r\n\t(\r\n\t\tSELECT 'COST.total_paid' AS violating_field, cdmTable.* \r\n\t\tFROM cdm_ibm_mdcd_v993.dbo.COST cdmTable\r\n\t\t\r\n\t\tWHERE cdmTable.total_paid IS NULL\r\n\t) violated_rows\r\n) violated_row_count,\r\n( \r\n\tSELECT COUNT_BIG(*) AS num_rows\r\n\tFROM cdm_ibm_mdcd_v993.dbo.COST cdmTable\r\n\t\r\n) denominator\r\n;\r\n","CHECK_NAME":"measureValueCompleteness","CHECK_LEVEL":"FIELD","CHECK_DESCRIPTION":"The number and percent of records with a NULL value in the total_paid of the COST.","CDM_TABLE_NAME":"COST","CDM_FIELD_NAME":"total_paid","SQL_FILE":"field_measure_value_completeness.sql","CATEGORY":"Completeness","SUBCATEGORY":"","CONTEXT":"Verification","checkId":877,"FAILED":0,"THRESHOLD_VALUE":100,"_row":"10.222"},{"NUM_VIOLATED_ROWS":0,"PCT_VIOLATED_ROWS":0,"NUM_DENOMINATOR_ROWS":3266861637,"EXECUTION_TIME":"14.593604 secs","QUERY_TEXT":"\r\n/*********\r\nMEASURE_VALUE_COMPLETENESS\r\nComputing number of null values and the proportion to total records per field\r\n\r\nParameters used in this template:\r\ncdmDatabaseSchema = cdm_ibm_mdcd_v993.dbo\r\ncdmTableName = COST\r\ncdmFieldName = paid_by_payer\r\n\r\n**********/\r\n\r\n\r\nSELECT num_violated_rows, CASE WHEN denominator.num_rows = 0 THEN 0 ELSE 1.0*num_violated_rows/denominator.num_rows END  AS pct_violated_rows, \r\n  denominator.num_rows as num_denominator_rows\r\nFROM\r\n(\r\n\tSELECT COUNT_BIG(violated_rows.violating_field) AS num_violated_rows\r\n\tFROM\r\n\t(\r\n\t\tSELECT 'COST.paid_by_payer' AS violating_field, cdmTable.* \r\n\t\tFROM cdm_ibm_mdcd_v993.dbo.COST cdmTable\r\n\t\t\r\n\t\tWHERE cdmTable.paid_by_payer IS NULL\r\n\t) violated_rows\r\n) violated_row_count,\r\n( \r\n\tSELECT COUNT_BIG(*) AS num_rows\r\n\tFROM cdm_ibm_mdcd_v993.dbo.COST cdmTable\r\n\t\r\n) denominator\r\n;\r\n","CHECK_NAME":"measureValueCompleteness","CHECK_LEVEL":"FIELD","CHECK_DESCRIPTION":"The number and percent of records with a NULL value in the paid_by_payer of the COST.","CDM_TABLE_NAME":"COST","CDM_FIELD_NAME":"paid_by_payer","SQL_FILE":"field_measure_value_completeness.sql","CATEGORY":"Completeness","SUBCATEGORY":"","CONTEXT":"Verification","checkId":878,"FAILED":0,"THRESHOLD_VALUE":100,"_row":"10.223"},{"NUM_VIOLATED_ROWS":0,"PCT_VIOLATED_ROWS":0,"NUM_DENOMINATOR_ROWS":3266861637,"EXECUTION_TIME":"4.752817 secs","QUERY_TEXT":"\r\n/*********\r\nMEASURE_VALUE_COMPLETENESS\r\nComputing number of null values and the proportion to total records per field\r\n\r\nParameters used in this template:\r\ncdmDatabaseSchema = cdm_ibm_mdcd_v993.dbo\r\ncdmTableName = COST\r\ncdmFieldName = paid_by_patient\r\n\r\n**********/\r\n\r\n\r\nSELECT num_violated_rows, CASE WHEN denominator.num_rows = 0 THEN 0 ELSE 1.0*num_violated_rows/denominator.num_rows END  AS pct_violated_rows, \r\n  denominator.num_rows as num_denominator_rows\r\nFROM\r\n(\r\n\tSELECT COUNT_BIG(violated_rows.violating_field) AS num_violated_rows\r\n\tFROM\r\n\t(\r\n\t\tSELECT 'COST.paid_by_patient' AS violating_field, cdmTable.* \r\n\t\tFROM cdm_ibm_mdcd_v993.dbo.COST cdmTable\r\n\t\t\r\n\t\tWHERE cdmTable.paid_by_patient IS NULL\r\n\t) violated_rows\r\n) violated_row_count,\r\n( \r\n\tSELECT COUNT_BIG(*) AS num_rows\r\n\tFROM cdm_ibm_mdcd_v993.dbo.COST cdmTable\r\n\t\r\n) denominator\r\n;\r\n","CHECK_NAME":"measureValueCompleteness","CHECK_LEVEL":"FIELD","CHECK_DESCRIPTION":"The number and percent of records with a NULL value in the paid_by_patient of the COST.","CDM_TABLE_NAME":"COST","CDM_FIELD_NAME":"paid_by_patient","SQL_FILE":"field_measure_value_completeness.sql","CATEGORY":"Completeness","SUBCATEGORY":"","CONTEXT":"Verification","checkId":879,"FAILED":0,"THRESHOLD_VALUE":100,"_row":"10.224"},{"NUM_VIOLATED_ROWS":0,"PCT_VIOLATED_ROWS":0,"NUM_DENOMINATOR_ROWS":3266861637,"EXECUTION_TIME":"0.890989 secs","QUERY_TEXT":"\r\n/*********\r\nMEASURE_VALUE_COMPLETENESS\r\nComputing number of null values and the proportion to total records per field\r\n\r\nParameters used in this template:\r\ncdmDatabaseSchema = cdm_ibm_mdcd_v993.dbo\r\ncdmTableName = COST\r\ncdmFieldName = paid_patient_copay\r\n\r\n**********/\r\n\r\n\r\nSELECT num_violated_rows, CASE WHEN denominator.num_rows = 0 THEN 0 ELSE 1.0*num_violated_rows/denominator.num_rows END  AS pct_violated_rows, \r\n  denominator.num_rows as num_denominator_rows\r\nFROM\r\n(\r\n\tSELECT COUNT_BIG(violated_rows.violating_field) AS num_violated_rows\r\n\tFROM\r\n\t(\r\n\t\tSELECT 'COST.paid_patient_copay' AS violating_field, cdmTable.* \r\n\t\tFROM cdm_ibm_mdcd_v993.dbo.COST cdmTable\r\n\t\t\r\n\t\tWHERE cdmTable.paid_patient_copay IS NULL\r\n\t) violated_rows\r\n) violated_row_count,\r\n( \r\n\tSELECT COUNT_BIG(*) AS num_rows\r\n\tFROM cdm_ibm_mdcd_v993.dbo.COST cdmTable\r\n\t\r\n) denominator\r\n;\r\n","CHECK_NAME":"measureValueCompleteness","CHECK_LEVEL":"FIELD","CHECK_DESCRIPTION":"The number and percent of records with a NULL value in the paid_patient_copay of the COST.","CDM_TABLE_NAME":"COST","CDM_FIELD_NAME":"paid_patient_copay","SQL_FILE":"field_measure_value_completeness.sql","CATEGORY":"Completeness","SUBCATEGORY":"","CONTEXT":"Verification","checkId":880,"FAILED":0,"THRESHOLD_VALUE":100,"_row":"10.225"},{"NUM_VIOLATED_ROWS":0,"PCT_VIOLATED_ROWS":0,"NUM_DENOMINATOR_ROWS":3266861637,"EXECUTION_TIME":"5.124842 secs","QUERY_TEXT":"\r\n/*********\r\nMEASURE_VALUE_COMPLETENESS\r\nComputing number of null values and the proportion to total records per field\r\n\r\nParameters used in this template:\r\ncdmDatabaseSchema = cdm_ibm_mdcd_v993.dbo\r\ncdmTableName = COST\r\ncdmFieldName = paid_patient_coinsurance\r\n\r\n**********/\r\n\r\n\r\nSELECT num_violated_rows, CASE WHEN denominator.num_rows = 0 THEN 0 ELSE 1.0*num_violated_rows/denominator.num_rows END  AS pct_violated_rows, \r\n  denominator.num_rows as num_denominator_rows\r\nFROM\r\n(\r\n\tSELECT COUNT_BIG(violated_rows.violating_field) AS num_violated_rows\r\n\tFROM\r\n\t(\r\n\t\tSELECT 'COST.paid_patient_coinsurance' AS violating_field, cdmTable.* \r\n\t\tFROM cdm_ibm_mdcd_v993.dbo.COST cdmTable\r\n\t\t\r\n\t\tWHERE cdmTable.paid_patient_coinsurance IS NULL\r\n\t) violated_rows\r\n) violated_row_count,\r\n( \r\n\tSELECT COUNT_BIG(*) AS num_rows\r\n\tFROM cdm_ibm_mdcd_v993.dbo.COST cdmTable\r\n\t\r\n) denominator\r\n;\r\n","CHECK_NAME":"measureValueCompleteness","CHECK_LEVEL":"FIELD","CHECK_DESCRIPTION":"The number and percent of records with a NULL value in the paid_patient_coinsurance of the COST.","CDM_TABLE_NAME":"COST","CDM_FIELD_NAME":"paid_patient_coinsurance","SQL_FILE":"field_measure_value_completeness.sql","CATEGORY":"Completeness","SUBCATEGORY":"","CONTEXT":"Verification","checkId":881,"FAILED":0,"THRESHOLD_VALUE":100,"_row":"10.226"},{"NUM_VIOLATED_ROWS":0,"PCT_VIOLATED_ROWS":0,"NUM_DENOMINATOR_ROWS":3266861637,"EXECUTION_TIME":"4.832895 secs","QUERY_TEXT":"\r\n/*********\r\nMEASURE_VALUE_COMPLETENESS\r\nComputing number of null values and the proportion to total records per field\r\n\r\nParameters used in this template:\r\ncdmDatabaseSchema = cdm_ibm_mdcd_v993.dbo\r\ncdmTableName = COST\r\ncdmFieldName = paid_patient_deductible\r\n\r\n**********/\r\n\r\n\r\nSELECT num_violated_rows, CASE WHEN denominator.num_rows = 0 THEN 0 ELSE 1.0*num_violated_rows/denominator.num_rows END  AS pct_violated_rows, \r\n  denominator.num_rows as num_denominator_rows\r\nFROM\r\n(\r\n\tSELECT COUNT_BIG(violated_rows.violating_field) AS num_violated_rows\r\n\tFROM\r\n\t(\r\n\t\tSELECT 'COST.paid_patient_deductible' AS violating_field, cdmTable.* \r\n\t\tFROM cdm_ibm_mdcd_v993.dbo.COST cdmTable\r\n\t\t\r\n\t\tWHERE cdmTable.paid_patient_deductible IS NULL\r\n\t) violated_rows\r\n) violated_row_count,\r\n( \r\n\tSELECT COUNT_BIG(*) AS num_rows\r\n\tFROM cdm_ibm_mdcd_v993.dbo.COST cdmTable\r\n\t\r\n) denominator\r\n;\r\n","CHECK_NAME":"measureValueCompleteness","CHECK_LEVEL":"FIELD","CHECK_DESCRIPTION":"The number and percent of records with a NULL value in the paid_patient_deductible of the COST.","CDM_TABLE_NAME":"COST","CDM_FIELD_NAME":"paid_patient_deductible","SQL_FILE":"field_measure_value_completeness.sql","CATEGORY":"Completeness","SUBCATEGORY":"","CONTEXT":"Verification","checkId":882,"FAILED":0,"THRESHOLD_VALUE":100,"_row":"10.227"},{"NUM_VIOLATED_ROWS":0,"PCT_VIOLATED_ROWS":0,"NUM_DENOMINATOR_ROWS":3266861637,"EXECUTION_TIME":"6.595821 secs","QUERY_TEXT":"\r\n/*********\r\nMEASURE_VALUE_COMPLETENESS\r\nComputing number of null values and the proportion to total records per field\r\n\r\nParameters used in this template:\r\ncdmDatabaseSchema = cdm_ibm_mdcd_v993.dbo\r\ncdmTableName = COST\r\ncdmFieldName = paid_by_primary\r\n\r\n**********/\r\n\r\n\r\nSELECT num_violated_rows, CASE WHEN denominator.num_rows = 0 THEN 0 ELSE 1.0*num_violated_rows/denominator.num_rows END  AS pct_violated_rows, \r\n  denominator.num_rows as num_denominator_rows\r\nFROM\r\n(\r\n\tSELECT COUNT_BIG(violated_rows.violating_field) AS num_violated_rows\r\n\tFROM\r\n\t(\r\n\t\tSELECT 'COST.paid_by_primary' AS violating_field, cdmTable.* \r\n\t\tFROM cdm_ibm_mdcd_v993.dbo.COST cdmTable\r\n\t\t\r\n\t\tWHERE cdmTable.paid_by_primary IS NULL\r\n\t) violated_rows\r\n) violated_row_count,\r\n( \r\n\tSELECT COUNT_BIG(*) AS num_rows\r\n\tFROM cdm_ibm_mdcd_v993.dbo.COST cdmTable\r\n\t\r\n) denominator\r\n;\r\n","CHECK_NAME":"measureValueCompleteness","CHECK_LEVEL":"FIELD","CHECK_DESCRIPTION":"The number and percent of records with a NULL value in the paid_by_primary of the COST.","CDM_TABLE_NAME":"COST","CDM_FIELD_NAME":"paid_by_primary","SQL_FILE":"field_measure_value_completeness.sql","CATEGORY":"Completeness","SUBCATEGORY":"","CONTEXT":"Verification","checkId":883,"FAILED":0,"THRESHOLD_VALUE":100,"_row":"10.228"},{"NUM_VIOLATED_ROWS":2375732312,"PCT_VIOLATED_ROWS":0.7272,"NUM_DENOMINATOR_ROWS":3266861637,"EXECUTION_TIME":"5.592845 secs","QUERY_TEXT":"\r\n/*********\r\nMEASURE_VALUE_COMPLETENESS\r\nComputing number of null values and the proportion to total records per field\r\n\r\nParameters used in this template:\r\ncdmDatabaseSchema = cdm_ibm_mdcd_v993.dbo\r\ncdmTableName = COST\r\ncdmFieldName = paid_ingredient_cost\r\n\r\n**********/\r\n\r\n\r\nSELECT num_violated_rows, CASE WHEN denominator.num_rows = 0 THEN 0 ELSE 1.0*num_violated_rows/denominator.num_rows END  AS pct_violated_rows, \r\n  denominator.num_rows as num_denominator_rows\r\nFROM\r\n(\r\n\tSELECT COUNT_BIG(violated_rows.violating_field) AS num_violated_rows\r\n\tFROM\r\n\t(\r\n\t\tSELECT 'COST.paid_ingredient_cost' AS violating_field, cdmTable.* \r\n\t\tFROM cdm_ibm_mdcd_v993.dbo.COST cdmTable\r\n\t\t\r\n\t\tWHERE cdmTable.paid_ingredient_cost IS NULL\r\n\t) violated_rows\r\n) violated_row_count,\r\n( \r\n\tSELECT COUNT_BIG(*) AS num_rows\r\n\tFROM cdm_ibm_mdcd_v993.dbo.COST cdmTable\r\n\t\r\n) denominator\r\n;\r\n","CHECK_NAME":"measureValueCompleteness","CHECK_LEVEL":"FIELD","CHECK_DESCRIPTION":"The number and percent of records with a NULL value in the paid_ingredient_cost of the COST.","CDM_TABLE_NAME":"COST","CDM_FIELD_NAME":"paid_ingredient_cost","SQL_FILE":"field_measure_value_completeness.sql","CATEGORY":"Completeness","SUBCATEGORY":"","CONTEXT":"Verification","checkId":884,"FAILED":0,"THRESHOLD_VALUE":100,"_row":"10.229"},{"NUM_VIOLATED_ROWS":2375732312,"PCT_VIOLATED_ROWS":0.7272,"NUM_DENOMINATOR_ROWS":3266861637,"EXECUTION_TIME":"5.130864 secs","QUERY_TEXT":"\r\n/*********\r\nMEASURE_VALUE_COMPLETENESS\r\nComputing number of null values and the proportion to total records per field\r\n\r\nParameters used in this template:\r\ncdmDatabaseSchema = cdm_ibm_mdcd_v993.dbo\r\ncdmTableName = COST\r\ncdmFieldName = paid_dispensing_fee\r\n\r\n**********/\r\n\r\n\r\nSELECT num_violated_rows, CASE WHEN denominator.num_rows = 0 THEN 0 ELSE 1.0*num_violated_rows/denominator.num_rows END  AS pct_violated_rows, \r\n  denominator.num_rows as num_denominator_rows\r\nFROM\r\n(\r\n\tSELECT COUNT_BIG(violated_rows.violating_field) AS num_violated_rows\r\n\tFROM\r\n\t(\r\n\t\tSELECT 'COST.paid_dispensing_fee' AS violating_field, cdmTable.* \r\n\t\tFROM cdm_ibm_mdcd_v993.dbo.COST cdmTable\r\n\t\t\r\n\t\tWHERE cdmTable.paid_dispensing_fee IS NULL\r\n\t) violated_rows\r\n) violated_row_count,\r\n( \r\n\tSELECT COUNT_BIG(*) AS num_rows\r\n\tFROM cdm_ibm_mdcd_v993.dbo.COST cdmTable\r\n\t\r\n) denominator\r\n;\r\n","CHECK_NAME":"measureValueCompleteness","CHECK_LEVEL":"FIELD","CHECK_DESCRIPTION":"The number and percent of records with a NULL value in the paid_dispensing_fee of the COST.","CDM_TABLE_NAME":"COST","CDM_FIELD_NAME":"paid_dispensing_fee","SQL_FILE":"field_measure_value_completeness.sql","CATEGORY":"Completeness","SUBCATEGORY":"","CONTEXT":"Verification","checkId":885,"FAILED":0,"THRESHOLD_VALUE":100,"_row":"10.230"},{"NUM_VIOLATED_ROWS":1593926,"PCT_VIOLATED_ROWS":0.0005,"NUM_DENOMINATOR_ROWS":3266861637,"EXECUTION_TIME":"3.723902 secs","QUERY_TEXT":"\r\n/*********\r\nMEASURE_VALUE_COMPLETENESS\r\nComputing number of null values and the proportion to total records per field\r\n\r\nParameters used in this template:\r\ncdmDatabaseSchema = cdm_ibm_mdcd_v993.dbo\r\ncdmTableName = COST\r\ncdmFieldName = payer_plan_period_id\r\n\r\n**********/\r\n\r\n\r\nSELECT num_violated_rows, CASE WHEN denominator.num_rows = 0 THEN 0 ELSE 1.0*num_violated_rows/denominator.num_rows END  AS pct_violated_rows, \r\n  denominator.num_rows as num_denominator_rows\r\nFROM\r\n(\r\n\tSELECT COUNT_BIG(violated_rows.violating_field) AS num_violated_rows\r\n\tFROM\r\n\t(\r\n\t\tSELECT 'COST.payer_plan_period_id' AS violating_field, cdmTable.* \r\n\t\tFROM cdm_ibm_mdcd_v993.dbo.COST cdmTable\r\n\t\t\r\n\t\tWHERE cdmTable.payer_plan_period_id IS NULL\r\n\t) violated_rows\r\n) violated_row_count,\r\n( \r\n\tSELECT COUNT_BIG(*) AS num_rows\r\n\tFROM cdm_ibm_mdcd_v993.dbo.COST cdmTable\r\n\t\r\n) denominator\r\n;\r\n","CHECK_NAME":"measureValueCompleteness","CHECK_LEVEL":"FIELD","CHECK_DESCRIPTION":"The number and percent of records with a NULL value in the payer_plan_period_id of the COST.","CDM_TABLE_NAME":"COST","CDM_FIELD_NAME":"payer_plan_period_id","SQL_FILE":"field_measure_value_completeness.sql","CATEGORY":"Completeness","SUBCATEGORY":"","CONTEXT":"Verification","checkId":886,"FAILED":0,"THRESHOLD_VALUE":100,"_row":"10.231"},{"NUM_VIOLATED_ROWS":3266861637,"PCT_VIOLATED_ROWS":1,"NUM_DENOMINATOR_ROWS":3266861637,"EXECUTION_TIME":"6.163838 secs","QUERY_TEXT":"\r\n/*********\r\nMEASURE_VALUE_COMPLETENESS\r\nComputing number of null values and the proportion to total records per field\r\n\r\nParameters used in this template:\r\ncdmDatabaseSchema = cdm_ibm_mdcd_v993.dbo\r\ncdmTableName = COST\r\ncdmFieldName = amount_allowed\r\n\r\n**********/\r\n\r\n\r\nSELECT num_violated_rows, CASE WHEN denominator.num_rows = 0 THEN 0 ELSE 1.0*num_violated_rows/denominator.num_rows END  AS pct_violated_rows, \r\n  denominator.num_rows as num_denominator_rows\r\nFROM\r\n(\r\n\tSELECT COUNT_BIG(violated_rows.violating_field) AS num_violated_rows\r\n\tFROM\r\n\t(\r\n\t\tSELECT 'COST.amount_allowed' AS violating_field, cdmTable.* \r\n\t\tFROM cdm_ibm_mdcd_v993.dbo.COST cdmTable\r\n\t\t\r\n\t\tWHERE cdmTable.amount_allowed IS NULL\r\n\t) violated_rows\r\n) violated_row_count,\r\n( \r\n\tSELECT COUNT_BIG(*) AS num_rows\r\n\tFROM cdm_ibm_mdcd_v993.dbo.COST cdmTable\r\n\t\r\n) denominator\r\n;\r\n","CHECK_NAME":"measureValueCompleteness","CHECK_LEVEL":"FIELD","CHECK_DESCRIPTION":"The number and percent of records with a NULL value in the amount_allowed of the COST.","CDM_TABLE_NAME":"COST","CDM_FIELD_NAME":"amount_allowed","SQL_FILE":"field_measure_value_completeness.sql","CATEGORY":"Completeness","SUBCATEGORY":"","CONTEXT":"Verification","checkId":887,"FAILED":0,"THRESHOLD_VALUE":100,"_row":"10.232"},{"NUM_VIOLATED_ROWS":11636185,"PCT_VIOLATED_ROWS":0.0036,"NUM_DENOMINATOR_ROWS":3266861637,"EXECUTION_TIME":"0.860976 secs","QUERY_TEXT":"\r\n/*********\r\nMEASURE_VALUE_COMPLETENESS\r\nComputing number of null values and the proportion to total records per field\r\n\r\nParameters used in this template:\r\ncdmDatabaseSchema = cdm_ibm_mdcd_v993.dbo\r\ncdmTableName = COST\r\ncdmFieldName = revenue_code_concept_id\r\n\r\n**********/\r\n\r\n\r\nSELECT num_violated_rows, CASE WHEN denominator.num_rows = 0 THEN 0 ELSE 1.0*num_violated_rows/denominator.num_rows END  AS pct_violated_rows, \r\n  denominator.num_rows as num_denominator_rows\r\nFROM\r\n(\r\n\tSELECT COUNT_BIG(violated_rows.violating_field) AS num_violated_rows\r\n\tFROM\r\n\t(\r\n\t\tSELECT 'COST.revenue_code_concept_id' AS violating_field, cdmTable.* \r\n\t\tFROM cdm_ibm_mdcd_v993.dbo.COST cdmTable\r\n\t\t\r\n\t\tWHERE cdmTable.revenue_code_concept_id IS NULL\r\n\t) violated_rows\r\n) violated_row_count,\r\n( \r\n\tSELECT COUNT_BIG(*) AS num_rows\r\n\tFROM cdm_ibm_mdcd_v993.dbo.COST cdmTable\r\n\t\r\n) denominator\r\n;\r\n","CHECK_NAME":"measureValueCompleteness","CHECK_LEVEL":"FIELD","CHECK_DESCRIPTION":"The number and percent of records with a NULL value in the revenue_code_concept_id of the COST.","CDM_TABLE_NAME":"COST","CDM_FIELD_NAME":"revenue_code_concept_id","SQL_FILE":"field_measure_value_completeness.sql","CATEGORY":"Completeness","SUBCATEGORY":"","CONTEXT":"Verification","checkId":888,"FAILED":0,"THRESHOLD_VALUE":100,"_row":"10.233"},{"NUM_VIOLATED_ROWS":902765510,"PCT_VIOLATED_ROWS":0.2763,"NUM_DENOMINATOR_ROWS":3266861637,"EXECUTION_TIME":"5.543857 secs","QUERY_TEXT":"\r\n/*********\r\nMEASURE_VALUE_COMPLETENESS\r\nComputing number of null values and the proportion to total records per field\r\n\r\nParameters used in this template:\r\ncdmDatabaseSchema = cdm_ibm_mdcd_v993.dbo\r\ncdmTableName = COST\r\ncdmFieldName = revenue_code_source_value\r\n\r\n**********/\r\n\r\n\r\nSELECT num_violated_rows, CASE WHEN denominator.num_rows = 0 THEN 0 ELSE 1.0*num_violated_rows/denominator.num_rows END  AS pct_violated_rows, \r\n  denominator.num_rows as num_denominator_rows\r\nFROM\r\n(\r\n\tSELECT COUNT_BIG(violated_rows.violating_field) AS num_violated_rows\r\n\tFROM\r\n\t(\r\n\t\tSELECT 'COST.revenue_code_source_value' AS violating_field, cdmTable.* \r\n\t\tFROM cdm_ibm_mdcd_v993.dbo.COST cdmTable\r\n\t\t\r\n\t\tWHERE cdmTable.revenue_code_source_value IS NULL\r\n\t) violated_rows\r\n) violated_row_count,\r\n( \r\n\tSELECT COUNT_BIG(*) AS num_rows\r\n\tFROM cdm_ibm_mdcd_v993.dbo.COST cdmTable\r\n\t\r\n) denominator\r\n;\r\n","CHECK_NAME":"measureValueCompleteness","CHECK_LEVEL":"FIELD","CHECK_DESCRIPTION":"The number and percent of records with a NULL value in the revenue_code_source_value of the COST.","CDM_TABLE_NAME":"COST","CDM_FIELD_NAME":"revenue_code_source_value","SQL_FILE":"field_measure_value_completeness.sql","CATEGORY":"Completeness","SUBCATEGORY":"","CONTEXT":"Verification","checkId":889,"FAILED":0,"THRESHOLD_VALUE":100,"_row":"10.234"},{"NUM_VIOLATED_ROWS":0,"PCT_VIOLATED_ROWS":0,"NUM_DENOMINATOR_ROWS":3266861637,"EXECUTION_TIME":"0.814981 secs","QUERY_TEXT":"\r\n/*********\r\nMEASURE_VALUE_COMPLETENESS\r\nComputing number of null values and the proportion to total records per field\r\n\r\nParameters used in this template:\r\ncdmDatabaseSchema = cdm_ibm_mdcd_v993.dbo\r\ncdmTableName = COST\r\ncdmFieldName = drg_concept_id\r\n\r\n**********/\r\n\r\n\r\nSELECT num_violated_rows, CASE WHEN denominator.num_rows = 0 THEN 0 ELSE 1.0*num_violated_rows/denominator.num_rows END  AS pct_violated_rows, \r\n  denominator.num_rows as num_denominator_rows\r\nFROM\r\n(\r\n\tSELECT COUNT_BIG(violated_rows.violating_field) AS num_violated_rows\r\n\tFROM\r\n\t(\r\n\t\tSELECT 'COST.drg_concept_id' AS violating_field, cdmTable.* \r\n\t\tFROM cdm_ibm_mdcd_v993.dbo.COST cdmTable\r\n\t\t\r\n\t\tWHERE cdmTable.drg_concept_id IS NULL\r\n\t) violated_rows\r\n) violated_row_count,\r\n( \r\n\tSELECT COUNT_BIG(*) AS num_rows\r\n\tFROM cdm_ibm_mdcd_v993.dbo.COST cdmTable\r\n\t\r\n) denominator\r\n;\r\n","CHECK_NAME":"measureValueCompleteness","CHECK_LEVEL":"FIELD","CHECK_DESCRIPTION":"The number and percent of records with a NULL value in the drg_concept_id of the COST.","CDM_TABLE_NAME":"COST","CDM_FIELD_NAME":"drg_concept_id","SQL_FILE":"field_measure_value_completeness.sql","CATEGORY":"Completeness","SUBCATEGORY":"","CONTEXT":"Verification","checkId":890,"FAILED":0,"THRESHOLD_VALUE":100,"_row":"10.235"},{"NUM_VIOLATED_ROWS":3120196026,"PCT_VIOLATED_ROWS":0.9551,"NUM_DENOMINATOR_ROWS":3266861637,"EXECUTION_TIME":"5.112868 secs","QUERY_TEXT":"\r\n/*********\r\nMEASURE_VALUE_COMPLETENESS\r\nComputing number of null values and the proportion to total records per field\r\n\r\nParameters used in this template:\r\ncdmDatabaseSchema = cdm_ibm_mdcd_v993.dbo\r\ncdmTableName = COST\r\ncdmFieldName = drg_source_value\r\n\r\n**********/\r\n\r\n\r\nSELECT num_violated_rows, CASE WHEN denominator.num_rows = 0 THEN 0 ELSE 1.0*num_violated_rows/denominator.num_rows END  AS pct_violated_rows, \r\n  denominator.num_rows as num_denominator_rows\r\nFROM\r\n(\r\n\tSELECT COUNT_BIG(violated_rows.violating_field) AS num_violated_rows\r\n\tFROM\r\n\t(\r\n\t\tSELECT 'COST.drg_source_value' AS violating_field, cdmTable.* \r\n\t\tFROM cdm_ibm_mdcd_v993.dbo.COST cdmTable\r\n\t\t\r\n\t\tWHERE cdmTable.drg_source_value IS NULL\r\n\t) violated_rows\r\n) violated_row_count,\r\n( \r\n\tSELECT COUNT_BIG(*) AS num_rows\r\n\tFROM cdm_ibm_mdcd_v993.dbo.COST cdmTable\r\n\t\r\n) denominator\r\n;\r\n","CHECK_NAME":"measureValueCompleteness","CHECK_LEVEL":"FIELD","CHECK_DESCRIPTION":"The number and percent of records with a NULL value in the drg_source_value of the COST.","CDM_TABLE_NAME":"COST","CDM_FIELD_NAME":"drg_source_value","SQL_FILE":"field_measure_value_completeness.sql","CATEGORY":"Completeness","SUBCATEGORY":"","CONTEXT":"Verification","checkId":891,"FAILED":0,"THRESHOLD_VALUE":100,"_row":"10.236"},{"NUM_VIOLATED_ROWS":0,"PCT_VIOLATED_ROWS":0,"NUM_DENOMINATOR_ROWS":573389325,"EXECUTION_TIME":"0.544975 secs","QUERY_TEXT":"\r\n/*********\r\nMEASURE_VALUE_COMPLETENESS\r\nComputing number of null values and the proportion to total records per field\r\n\r\nParameters used in this template:\r\ncdmDatabaseSchema = cdm_ibm_mdcd_v993.dbo\r\ncdmTableName = DRUG_ERA\r\ncdmFieldName = drug_era_id\r\n\r\n**********/\r\n\r\n\r\nSELECT num_violated_rows, CASE WHEN denominator.num_rows = 0 THEN 0 ELSE 1.0*num_violated_rows/denominator.num_rows END  AS pct_violated_rows, \r\n  denominator.num_rows as num_denominator_rows\r\nFROM\r\n(\r\n\tSELECT COUNT_BIG(violated_rows.violating_field) AS num_violated_rows\r\n\tFROM\r\n\t(\r\n\t\tSELECT 'DRUG_ERA.drug_era_id' AS violating_field, cdmTable.* \r\n\t\tFROM cdm_ibm_mdcd_v993.dbo.DRUG_ERA cdmTable\r\n\t\t\r\n\t\tWHERE cdmTable.drug_era_id IS NULL\r\n\t) violated_rows\r\n) violated_row_count,\r\n( \r\n\tSELECT COUNT_BIG(*) AS num_rows\r\n\tFROM cdm_ibm_mdcd_v993.dbo.DRUG_ERA cdmTable\r\n\t\r\n) denominator\r\n;\r\n","CHECK_NAME":"measureValueCompleteness","CHECK_LEVEL":"FIELD","CHECK_DESCRIPTION":"The number and percent of records with a NULL value in the drug_era_id of the DRUG_ERA.","CDM_TABLE_NAME":"DRUG_ERA","CDM_FIELD_NAME":"drug_era_id","SQL_FILE":"field_measure_value_completeness.sql","CATEGORY":"Completeness","SUBCATEGORY":"","CONTEXT":"Verification","checkId":892,"FAILED":0,"THRESHOLD_VALUE":0,"_row":"10.237"},{"NUM_VIOLATED_ROWS":0,"PCT_VIOLATED_ROWS":0,"NUM_DENOMINATOR_ROWS":573389325,"EXECUTION_TIME":"0.349997 secs","QUERY_TEXT":"\r\n/*********\r\nMEASURE_VALUE_COMPLETENESS\r\nComputing number of null values and the proportion to total records per field\r\n\r\nParameters used in this template:\r\ncdmDatabaseSchema = cdm_ibm_mdcd_v993.dbo\r\ncdmTableName = DRUG_ERA\r\ncdmFieldName = person_id\r\n\r\n**********/\r\n\r\n\r\nSELECT num_violated_rows, CASE WHEN denominator.num_rows = 0 THEN 0 ELSE 1.0*num_violated_rows/denominator.num_rows END  AS pct_violated_rows, \r\n  denominator.num_rows as num_denominator_rows\r\nFROM\r\n(\r\n\tSELECT COUNT_BIG(violated_rows.violating_field) AS num_violated_rows\r\n\tFROM\r\n\t(\r\n\t\tSELECT 'DRUG_ERA.person_id' AS violating_field, cdmTable.* \r\n\t\tFROM cdm_ibm_mdcd_v993.dbo.DRUG_ERA cdmTable\r\n\t\t\r\n\t\tWHERE cdmTable.person_id IS NULL\r\n\t) violated_rows\r\n) violated_row_count,\r\n( \r\n\tSELECT COUNT_BIG(*) AS num_rows\r\n\tFROM cdm_ibm_mdcd_v993.dbo.DRUG_ERA cdmTable\r\n\t\r\n) denominator\r\n;\r\n","CHECK_NAME":"measureValueCompleteness","CHECK_LEVEL":"FIELD","CHECK_DESCRIPTION":"The number and percent of records with a NULL value in the person_id of the DRUG_ERA.","CDM_TABLE_NAME":"DRUG_ERA","CDM_FIELD_NAME":"person_id","SQL_FILE":"field_measure_value_completeness.sql","CATEGORY":"Completeness","SUBCATEGORY":"","CONTEXT":"Verification","checkId":893,"FAILED":0,"THRESHOLD_VALUE":0,"_row":"10.238"},{"NUM_VIOLATED_ROWS":0,"PCT_VIOLATED_ROWS":0,"NUM_DENOMINATOR_ROWS":573389325,"EXECUTION_TIME":"0.461979 secs","QUERY_TEXT":"\r\n/*********\r\nMEASURE_VALUE_COMPLETENESS\r\nComputing number of null values and the proportion to total records per field\r\n\r\nParameters used in this template:\r\ncdmDatabaseSchema = cdm_ibm_mdcd_v993.dbo\r\ncdmTableName = DRUG_ERA\r\ncdmFieldName = drug_concept_id\r\n\r\n**********/\r\n\r\n\r\nSELECT num_violated_rows, CASE WHEN denominator.num_rows = 0 THEN 0 ELSE 1.0*num_violated_rows/denominator.num_rows END  AS pct_violated_rows, \r\n  denominator.num_rows as num_denominator_rows\r\nFROM\r\n(\r\n\tSELECT COUNT_BIG(violated_rows.violating_field) AS num_violated_rows\r\n\tFROM\r\n\t(\r\n\t\tSELECT 'DRUG_ERA.drug_concept_id' AS violating_field, cdmTable.* \r\n\t\tFROM cdm_ibm_mdcd_v993.dbo.DRUG_ERA cdmTable\r\n\t\t\r\n\t\tWHERE cdmTable.drug_concept_id IS NULL\r\n\t) violated_rows\r\n) violated_row_count,\r\n( \r\n\tSELECT COUNT_BIG(*) AS num_rows\r\n\tFROM cdm_ibm_mdcd_v993.dbo.DRUG_ERA cdmTable\r\n\t\r\n) denominator\r\n;\r\n","CHECK_NAME":"measureValueCompleteness","CHECK_LEVEL":"FIELD","CHECK_DESCRIPTION":"The number and percent of records with a NULL value in the drug_concept_id of the DRUG_ERA.","CDM_TABLE_NAME":"DRUG_ERA","CDM_FIELD_NAME":"drug_concept_id","SQL_FILE":"field_measure_value_completeness.sql","CATEGORY":"Completeness","SUBCATEGORY":"","CONTEXT":"Verification","checkId":894,"FAILED":0,"THRESHOLD_VALUE":0,"_row":"10.239"},{"NUM_VIOLATED_ROWS":0,"PCT_VIOLATED_ROWS":0,"NUM_DENOMINATOR_ROWS":573389325,"EXECUTION_TIME":"0.516988 secs","QUERY_TEXT":"\r\n/*********\r\nMEASURE_VALUE_COMPLETENESS\r\nComputing number of null values and the proportion to total records per field\r\n\r\nParameters used in this template:\r\ncdmDatabaseSchema = cdm_ibm_mdcd_v993.dbo\r\ncdmTableName = DRUG_ERA\r\ncdmFieldName = drug_era_start_date\r\n\r\n**********/\r\n\r\n\r\nSELECT num_violated_rows, CASE WHEN denominator.num_rows = 0 THEN 0 ELSE 1.0*num_violated_rows/denominator.num_rows END  AS pct_violated_rows, \r\n  denominator.num_rows as num_denominator_rows\r\nFROM\r\n(\r\n\tSELECT COUNT_BIG(violated_rows.violating_field) AS num_violated_rows\r\n\tFROM\r\n\t(\r\n\t\tSELECT 'DRUG_ERA.drug_era_start_date' AS violating_field, cdmTable.* \r\n\t\tFROM cdm_ibm_mdcd_v993.dbo.DRUG_ERA cdmTable\r\n\t\t\r\n\t\tWHERE cdmTable.drug_era_start_date IS NULL\r\n\t) violated_rows\r\n) violated_row_count,\r\n( \r\n\tSELECT COUNT_BIG(*) AS num_rows\r\n\tFROM cdm_ibm_mdcd_v993.dbo.DRUG_ERA cdmTable\r\n\t\r\n) denominator\r\n;\r\n","CHECK_NAME":"measureValueCompleteness","CHECK_LEVEL":"FIELD","CHECK_DESCRIPTION":"The number and percent of records with a NULL value in the drug_era_start_date of the DRUG_ERA.","CDM_TABLE_NAME":"DRUG_ERA","CDM_FIELD_NAME":"drug_era_start_date","SQL_FILE":"field_measure_value_completeness.sql","CATEGORY":"Completeness","SUBCATEGORY":"","CONTEXT":"Verification","checkId":895,"FAILED":0,"THRESHOLD_VALUE":0,"_row":"10.240"},{"NUM_VIOLATED_ROWS":0,"PCT_VIOLATED_ROWS":0,"NUM_DENOMINATOR_ROWS":573389325,"EXECUTION_TIME":"0.344983 secs","QUERY_TEXT":"\r\n/*********\r\nMEASURE_VALUE_COMPLETENESS\r\nComputing number of null values and the proportion to total records per field\r\n\r\nParameters used in this template:\r\ncdmDatabaseSchema = cdm_ibm_mdcd_v993.dbo\r\ncdmTableName = DRUG_ERA\r\ncdmFieldName = drug_era_end_date\r\n\r\n**********/\r\n\r\n\r\nSELECT num_violated_rows, CASE WHEN denominator.num_rows = 0 THEN 0 ELSE 1.0*num_violated_rows/denominator.num_rows END  AS pct_violated_rows, \r\n  denominator.num_rows as num_denominator_rows\r\nFROM\r\n(\r\n\tSELECT COUNT_BIG(violated_rows.violating_field) AS num_violated_rows\r\n\tFROM\r\n\t(\r\n\t\tSELECT 'DRUG_ERA.drug_era_end_date' AS violating_field, cdmTable.* \r\n\t\tFROM cdm_ibm_mdcd_v993.dbo.DRUG_ERA cdmTable\r\n\t\t\r\n\t\tWHERE cdmTable.drug_era_end_date IS NULL\r\n\t) violated_rows\r\n) violated_row_count,\r\n( \r\n\tSELECT COUNT_BIG(*) AS num_rows\r\n\tFROM cdm_ibm_mdcd_v993.dbo.DRUG_ERA cdmTable\r\n\t\r\n) denominator\r\n;\r\n","CHECK_NAME":"measureValueCompleteness","CHECK_LEVEL":"FIELD","CHECK_DESCRIPTION":"The number and percent of records with a NULL value in the drug_era_end_date of the DRUG_ERA.","CDM_TABLE_NAME":"DRUG_ERA","CDM_FIELD_NAME":"drug_era_end_date","SQL_FILE":"field_measure_value_completeness.sql","CATEGORY":"Completeness","SUBCATEGORY":"","CONTEXT":"Verification","checkId":896,"FAILED":0,"THRESHOLD_VALUE":0,"_row":"10.241"},{"NUM_VIOLATED_ROWS":0,"PCT_VIOLATED_ROWS":0,"NUM_DENOMINATOR_ROWS":573389325,"EXECUTION_TIME":"1.753962 secs","QUERY_TEXT":"\r\n/*********\r\nMEASURE_VALUE_COMPLETENESS\r\nComputing number of null values and the proportion to total records per field\r\n\r\nParameters used in this template:\r\ncdmDatabaseSchema = cdm_ibm_mdcd_v993.dbo\r\ncdmTableName = DRUG_ERA\r\ncdmFieldName = drug_exposure_count\r\n\r\n**********/\r\n\r\n\r\nSELECT num_violated_rows, CASE WHEN denominator.num_rows = 0 THEN 0 ELSE 1.0*num_violated_rows/denominator.num_rows END  AS pct_violated_rows, \r\n  denominator.num_rows as num_denominator_rows\r\nFROM\r\n(\r\n\tSELECT COUNT_BIG(violated_rows.violating_field) AS num_violated_rows\r\n\tFROM\r\n\t(\r\n\t\tSELECT 'DRUG_ERA.drug_exposure_count' AS violating_field, cdmTable.* \r\n\t\tFROM cdm_ibm_mdcd_v993.dbo.DRUG_ERA cdmTable\r\n\t\t\r\n\t\tWHERE cdmTable.drug_exposure_count IS NULL\r\n\t) violated_rows\r\n) violated_row_count,\r\n( \r\n\tSELECT COUNT_BIG(*) AS num_rows\r\n\tFROM cdm_ibm_mdcd_v993.dbo.DRUG_ERA cdmTable\r\n\t\r\n) denominator\r\n;\r\n","CHECK_NAME":"measureValueCompleteness","CHECK_LEVEL":"FIELD","CHECK_DESCRIPTION":"The number and percent of records with a NULL value in the drug_exposure_count of the DRUG_ERA.","CDM_TABLE_NAME":"DRUG_ERA","CDM_FIELD_NAME":"drug_exposure_count","SQL_FILE":"field_measure_value_completeness.sql","CATEGORY":"Completeness","SUBCATEGORY":"","CONTEXT":"Verification","checkId":897,"FAILED":0,"THRESHOLD_VALUE":100,"_row":"10.242"},{"NUM_VIOLATED_ROWS":0,"PCT_VIOLATED_ROWS":0,"NUM_DENOMINATOR_ROWS":573389325,"EXECUTION_TIME":"1.947947 secs","QUERY_TEXT":"\r\n/*********\r\nMEASURE_VALUE_COMPLETENESS\r\nComputing number of null values and the proportion to total records per field\r\n\r\nParameters used in this template:\r\ncdmDatabaseSchema = cdm_ibm_mdcd_v993.dbo\r\ncdmTableName = DRUG_ERA\r\ncdmFieldName = gap_days\r\n\r\n**********/\r\n\r\n\r\nSELECT num_violated_rows, CASE WHEN denominator.num_rows = 0 THEN 0 ELSE 1.0*num_violated_rows/denominator.num_rows END  AS pct_violated_rows, \r\n  denominator.num_rows as num_denominator_rows\r\nFROM\r\n(\r\n\tSELECT COUNT_BIG(violated_rows.violating_field) AS num_violated_rows\r\n\tFROM\r\n\t(\r\n\t\tSELECT 'DRUG_ERA.gap_days' AS violating_field, cdmTable.* \r\n\t\tFROM cdm_ibm_mdcd_v993.dbo.DRUG_ERA cdmTable\r\n\t\t\r\n\t\tWHERE cdmTable.gap_days IS NULL\r\n\t) violated_rows\r\n) violated_row_count,\r\n( \r\n\tSELECT COUNT_BIG(*) AS num_rows\r\n\tFROM cdm_ibm_mdcd_v993.dbo.DRUG_ERA cdmTable\r\n\t\r\n) denominator\r\n;\r\n","CHECK_NAME":"measureValueCompleteness","CHECK_LEVEL":"FIELD","CHECK_DESCRIPTION":"The number and percent of records with a NULL value in the gap_days of the DRUG_ERA.","CDM_TABLE_NAME":"DRUG_ERA","CDM_FIELD_NAME":"gap_days","SQL_FILE":"field_measure_value_completeness.sql","CATEGORY":"Completeness","SUBCATEGORY":"","CONTEXT":"Verification","checkId":898,"FAILED":0,"THRESHOLD_VALUE":100,"_row":"10.243"},{"NUM_VIOLATED_ROWS":0,"PCT_VIOLATED_ROWS":0,"NUM_DENOMINATOR_ROWS":1056178461,"EXECUTION_TIME":"3.095910 secs","QUERY_TEXT":"\r\n/*********\r\nMEASURE_VALUE_COMPLETENESS\r\nComputing number of null values and the proportion to total records per field\r\n\r\nParameters used in this template:\r\ncdmDatabaseSchema = cdm_ibm_mdcd_v993.dbo\r\ncdmTableName = CONDITION_ERA\r\ncdmFieldName = condition_era_id\r\n\r\n**********/\r\n\r\n\r\nSELECT num_violated_rows, CASE WHEN denominator.num_rows = 0 THEN 0 ELSE 1.0*num_violated_rows/denominator.num_rows END  AS pct_violated_rows, \r\n  denominator.num_rows as num_denominator_rows\r\nFROM\r\n(\r\n\tSELECT COUNT_BIG(violated_rows.violating_field) AS num_violated_rows\r\n\tFROM\r\n\t(\r\n\t\tSELECT 'CONDITION_ERA.condition_era_id' AS violating_field, cdmTable.* \r\n\t\tFROM cdm_ibm_mdcd_v993.dbo.CONDITION_ERA cdmTable\r\n\t\t\r\n\t\tWHERE cdmTable.condition_era_id IS NULL\r\n\t) violated_rows\r\n) violated_row_count,\r\n( \r\n\tSELECT COUNT_BIG(*) AS num_rows\r\n\tFROM cdm_ibm_mdcd_v993.dbo.CONDITION_ERA cdmTable\r\n\t\r\n) denominator\r\n;\r\n","CHECK_NAME":"measureValueCompleteness","CHECK_LEVEL":"FIELD","CHECK_DESCRIPTION":"The number and percent of records with a NULL value in the condition_era_id of the CONDITION_ERA.","CDM_TABLE_NAME":"CONDITION_ERA","CDM_FIELD_NAME":"condition_era_id","SQL_FILE":"field_measure_value_completeness.sql","CATEGORY":"Completeness","SUBCATEGORY":"","CONTEXT":"Verification","checkId":899,"FAILED":0,"THRESHOLD_VALUE":0,"_row":"10.244"},{"NUM_VIOLATED_ROWS":0,"PCT_VIOLATED_ROWS":0,"NUM_DENOMINATOR_ROWS":1056178461,"EXECUTION_TIME":"0.398979 secs","QUERY_TEXT":"\r\n/*********\r\nMEASURE_VALUE_COMPLETENESS\r\nComputing number of null values and the proportion to total records per field\r\n\r\nParameters used in this template:\r\ncdmDatabaseSchema = cdm_ibm_mdcd_v993.dbo\r\ncdmTableName = CONDITION_ERA\r\ncdmFieldName = person_id\r\n\r\n**********/\r\n\r\n\r\nSELECT num_violated_rows, CASE WHEN denominator.num_rows = 0 THEN 0 ELSE 1.0*num_violated_rows/denominator.num_rows END  AS pct_violated_rows, \r\n  denominator.num_rows as num_denominator_rows\r\nFROM\r\n(\r\n\tSELECT COUNT_BIG(violated_rows.violating_field) AS num_violated_rows\r\n\tFROM\r\n\t(\r\n\t\tSELECT 'CONDITION_ERA.person_id' AS violating_field, cdmTable.* \r\n\t\tFROM cdm_ibm_mdcd_v993.dbo.CONDITION_ERA cdmTable\r\n\t\t\r\n\t\tWHERE cdmTable.person_id IS NULL\r\n\t) violated_rows\r\n) violated_row_count,\r\n( \r\n\tSELECT COUNT_BIG(*) AS num_rows\r\n\tFROM cdm_ibm_mdcd_v993.dbo.CONDITION_ERA cdmTable\r\n\t\r\n) denominator\r\n;\r\n","CHECK_NAME":"measureValueCompleteness","CHECK_LEVEL":"FIELD","CHECK_DESCRIPTION":"The number and percent of records with a NULL value in the person_id of the CONDITION_ERA.","CDM_TABLE_NAME":"CONDITION_ERA","CDM_FIELD_NAME":"person_id","SQL_FILE":"field_measure_value_completeness.sql","CATEGORY":"Completeness","SUBCATEGORY":"","CONTEXT":"Verification","checkId":900,"FAILED":0,"THRESHOLD_VALUE":0,"_row":"10.245"},{"NUM_VIOLATED_ROWS":0,"PCT_VIOLATED_ROWS":0,"NUM_DENOMINATOR_ROWS":1056178461,"EXECUTION_TIME":"0.445996 secs","QUERY_TEXT":"\r\n/*********\r\nMEASURE_VALUE_COMPLETENESS\r\nComputing number of null values and the proportion to total records per field\r\n\r\nParameters used in this template:\r\ncdmDatabaseSchema = cdm_ibm_mdcd_v993.dbo\r\ncdmTableName = CONDITION_ERA\r\ncdmFieldName = condition_concept_id\r\n\r\n**********/\r\n\r\n\r\nSELECT num_violated_rows, CASE WHEN denominator.num_rows = 0 THEN 0 ELSE 1.0*num_violated_rows/denominator.num_rows END  AS pct_violated_rows, \r\n  denominator.num_rows as num_denominator_rows\r\nFROM\r\n(\r\n\tSELECT COUNT_BIG(violated_rows.violating_field) AS num_violated_rows\r\n\tFROM\r\n\t(\r\n\t\tSELECT 'CONDITION_ERA.condition_concept_id' AS violating_field, cdmTable.* \r\n\t\tFROM cdm_ibm_mdcd_v993.dbo.CONDITION_ERA cdmTable\r\n\t\t\r\n\t\tWHERE cdmTable.condition_concept_id IS NULL\r\n\t) violated_rows\r\n) violated_row_count,\r\n( \r\n\tSELECT COUNT_BIG(*) AS num_rows\r\n\tFROM cdm_ibm_mdcd_v993.dbo.CONDITION_ERA cdmTable\r\n\t\r\n) denominator\r\n;\r\n","CHECK_NAME":"measureValueCompleteness","CHECK_LEVEL":"FIELD","CHECK_DESCRIPTION":"The number and percent of records with a NULL value in the condition_concept_id of the CONDITION_ERA.","CDM_TABLE_NAME":"CONDITION_ERA","CDM_FIELD_NAME":"condition_concept_id","SQL_FILE":"field_measure_value_completeness.sql","CATEGORY":"Completeness","SUBCATEGORY":"","CONTEXT":"Verification","checkId":901,"FAILED":0,"THRESHOLD_VALUE":0,"_row":"10.246"},{"NUM_VIOLATED_ROWS":0,"PCT_VIOLATED_ROWS":0,"NUM_DENOMINATOR_ROWS":1056178461,"EXECUTION_TIME":"0.358975 secs","QUERY_TEXT":"\r\n/*********\r\nMEASURE_VALUE_COMPLETENESS\r\nComputing number of null values and the proportion to total records per field\r\n\r\nParameters used in this template:\r\ncdmDatabaseSchema = cdm_ibm_mdcd_v993.dbo\r\ncdmTableName = CONDITION_ERA\r\ncdmFieldName = condition_era_start_date\r\n\r\n**********/\r\n\r\n\r\nSELECT num_violated_rows, CASE WHEN denominator.num_rows = 0 THEN 0 ELSE 1.0*num_violated_rows/denominator.num_rows END  AS pct_violated_rows, \r\n  denominator.num_rows as num_denominator_rows\r\nFROM\r\n(\r\n\tSELECT COUNT_BIG(violated_rows.violating_field) AS num_violated_rows\r\n\tFROM\r\n\t(\r\n\t\tSELECT 'CONDITION_ERA.condition_era_start_date' AS violating_field, cdmTable.* \r\n\t\tFROM cdm_ibm_mdcd_v993.dbo.CONDITION_ERA cdmTable\r\n\t\t\r\n\t\tWHERE cdmTable.condition_era_start_date IS NULL\r\n\t) violated_rows\r\n) violated_row_count,\r\n( \r\n\tSELECT COUNT_BIG(*) AS num_rows\r\n\tFROM cdm_ibm_mdcd_v993.dbo.CONDITION_ERA cdmTable\r\n\t\r\n) denominator\r\n;\r\n","CHECK_NAME":"measureValueCompleteness","CHECK_LEVEL":"FIELD","CHECK_DESCRIPTION":"The number and percent of records with a NULL value in the condition_era_start_date of the CONDITION_ERA.","CDM_TABLE_NAME":"CONDITION_ERA","CDM_FIELD_NAME":"condition_era_start_date","SQL_FILE":"field_measure_value_completeness.sql","CATEGORY":"Completeness","SUBCATEGORY":"","CONTEXT":"Verification","checkId":902,"FAILED":0,"THRESHOLD_VALUE":0,"_row":"10.247"},{"NUM_VIOLATED_ROWS":0,"PCT_VIOLATED_ROWS":0,"NUM_DENOMINATOR_ROWS":1056178461,"EXECUTION_TIME":"0.411991 secs","QUERY_TEXT":"\r\n/*********\r\nMEASURE_VALUE_COMPLETENESS\r\nComputing number of null values and the proportion to total records per field\r\n\r\nParameters used in this template:\r\ncdmDatabaseSchema = cdm_ibm_mdcd_v993.dbo\r\ncdmTableName = CONDITION_ERA\r\ncdmFieldName = condition_era_end_date\r\n\r\n**********/\r\n\r\n\r\nSELECT num_violated_rows, CASE WHEN denominator.num_rows = 0 THEN 0 ELSE 1.0*num_violated_rows/denominator.num_rows END  AS pct_violated_rows, \r\n  denominator.num_rows as num_denominator_rows\r\nFROM\r\n(\r\n\tSELECT COUNT_BIG(violated_rows.violating_field) AS num_violated_rows\r\n\tFROM\r\n\t(\r\n\t\tSELECT 'CONDITION_ERA.condition_era_end_date' AS violating_field, cdmTable.* \r\n\t\tFROM cdm_ibm_mdcd_v993.dbo.CONDITION_ERA cdmTable\r\n\t\t\r\n\t\tWHERE cdmTable.condition_era_end_date IS NULL\r\n\t) violated_rows\r\n) violated_row_count,\r\n( \r\n\tSELECT COUNT_BIG(*) AS num_rows\r\n\tFROM cdm_ibm_mdcd_v993.dbo.CONDITION_ERA cdmTable\r\n\t\r\n) denominator\r\n;\r\n","CHECK_NAME":"measureValueCompleteness","CHECK_LEVEL":"FIELD","CHECK_DESCRIPTION":"The number and percent of records with a NULL value in the condition_era_end_date of the CONDITION_ERA.","CDM_TABLE_NAME":"CONDITION_ERA","CDM_FIELD_NAME":"condition_era_end_date","SQL_FILE":"field_measure_value_completeness.sql","CATEGORY":"Completeness","SUBCATEGORY":"","CONTEXT":"Verification","checkId":903,"FAILED":0,"THRESHOLD_VALUE":0,"_row":"10.248"},{"NUM_VIOLATED_ROWS":0,"PCT_VIOLATED_ROWS":0,"NUM_DENOMINATOR_ROWS":1056178461,"EXECUTION_TIME":"1.002969 secs","QUERY_TEXT":"\r\n/*********\r\nMEASURE_VALUE_COMPLETENESS\r\nComputing number of null values and the proportion to total records per field\r\n\r\nParameters used in this template:\r\ncdmDatabaseSchema = cdm_ibm_mdcd_v993.dbo\r\ncdmTableName = CONDITION_ERA\r\ncdmFieldName = condition_occurrence_count\r\n\r\n**********/\r\n\r\n\r\nSELECT num_violated_rows, CASE WHEN denominator.num_rows = 0 THEN 0 ELSE 1.0*num_violated_rows/denominator.num_rows END  AS pct_violated_rows, \r\n  denominator.num_rows as num_denominator_rows\r\nFROM\r\n(\r\n\tSELECT COUNT_BIG(violated_rows.violating_field) AS num_violated_rows\r\n\tFROM\r\n\t(\r\n\t\tSELECT 'CONDITION_ERA.condition_occurrence_count' AS violating_field, cdmTable.* \r\n\t\tFROM cdm_ibm_mdcd_v993.dbo.CONDITION_ERA cdmTable\r\n\t\t\r\n\t\tWHERE cdmTable.condition_occurrence_count IS NULL\r\n\t) violated_rows\r\n) violated_row_count,\r\n( \r\n\tSELECT COUNT_BIG(*) AS num_rows\r\n\tFROM cdm_ibm_mdcd_v993.dbo.CONDITION_ERA cdmTable\r\n\t\r\n) denominator\r\n;\r\n","CHECK_NAME":"measureValueCompleteness","CHECK_LEVEL":"FIELD","CHECK_DESCRIPTION":"The number and percent of records with a NULL value in the condition_occurrence_count of the CONDITION_ERA.","CDM_TABLE_NAME":"CONDITION_ERA","CDM_FIELD_NAME":"condition_occurrence_count","SQL_FILE":"field_measure_value_completeness.sql","CATEGORY":"Completeness","SUBCATEGORY":"","CONTEXT":"Verification","checkId":904,"FAILED":0,"THRESHOLD_VALUE":100,"_row":"10.249"},{"NUM_VIOLATED_ROWS":0,"PCT_VIOLATED_ROWS":0,"NUM_DENOMINATOR_ROWS":28095636,"EXECUTION_TIME":"1.269971 secs","QUERY_TEXT":"/*********\r\nCONCEPT_RECORD_COMPLETENESS\r\nnumber of 0s / total number of records \r\n\r\nParameters used in this template:\r\ncdmDatabaseSchema = cdm_ibm_mdcd_v993.dbo\r\ncdmTableName = PERSON\r\ncdmFieldName = gender_concept_id\r\n\r\n**********/\r\n\r\nSELECT num_violated_rows, CASE WHEN denominator.num_rows = 0 THEN 0 ELSE 1.0*num_violated_rows/denominator.num_rows END  AS pct_violated_rows, \r\n  denominator.num_rows as num_denominator_rows\r\nFROM\r\n(\r\n\tSELECT COUNT_BIG(violated_rows.violating_field) AS num_violated_rows\r\n\tFROM\r\n\t(\r\n\t\tSELECT 'PERSON.gender_concept_id' AS violating_field, cdmTable.* \r\n\t\tFROM cdm_ibm_mdcd_v993.dbo.PERSON cdmTable\r\n\t\t\r\n\t\tWHERE cdmTable.gender_concept_id = 0 \r\n\t) violated_rows\r\n) violated_row_count,\r\n( \r\n\tSELECT COUNT_BIG(*) AS num_rows\r\n\tFROM cdm_ibm_mdcd_v993.dbo.PERSON cdmTable\r\n\t\r\n\t\r\n) denominator\r\n;\r\n","CHECK_NAME":"standardConceptRecordCompleteness","CHECK_LEVEL":"FIELD","CHECK_DESCRIPTION":"The number and percent of records with a value of 0 in the standard concept field gender_concept_id in the PERSON table.","CDM_TABLE_NAME":"PERSON","CDM_FIELD_NAME":"gender_concept_id","SQL_FILE":"field_concept_record_completeness.sql","CATEGORY":"Completeness","SUBCATEGORY":"","CONTEXT":"Verification","checkId":905,"FAILED":0,"THRESHOLD_VALUE":5,"_row":"11.1"},{"NUM_VIOLATED_ROWS":6400043,"PCT_VIOLATED_ROWS":0.2278,"NUM_DENOMINATOR_ROWS":28095636,"EXECUTION_TIME":"0.813975 secs","QUERY_TEXT":"/*********\r\nCONCEPT_RECORD_COMPLETENESS\r\nnumber of 0s / total number of records \r\n\r\nParameters used in this template:\r\ncdmDatabaseSchema = cdm_ibm_mdcd_v993.dbo\r\ncdmTableName = PERSON\r\ncdmFieldName = race_concept_id\r\n\r\n**********/\r\n\r\nSELECT num_violated_rows, CASE WHEN denominator.num_rows = 0 THEN 0 ELSE 1.0*num_violated_rows/denominator.num_rows END  AS pct_violated_rows, \r\n  denominator.num_rows as num_denominator_rows\r\nFROM\r\n(\r\n\tSELECT COUNT_BIG(violated_rows.violating_field) AS num_violated_rows\r\n\tFROM\r\n\t(\r\n\t\tSELECT 'PERSON.race_concept_id' AS violating_field, cdmTable.* \r\n\t\tFROM cdm_ibm_mdcd_v993.dbo.PERSON cdmTable\r\n\t\t\r\n\t\tWHERE cdmTable.race_concept_id = 0 \r\n\t) violated_rows\r\n) violated_row_count,\r\n( \r\n\tSELECT COUNT_BIG(*) AS num_rows\r\n\tFROM cdm_ibm_mdcd_v993.dbo.PERSON cdmTable\r\n\t\r\n\t\r\n) denominator\r\n;\r\n","CHECK_NAME":"standardConceptRecordCompleteness","CHECK_LEVEL":"FIELD","CHECK_DESCRIPTION":"The number and percent of records with a value of 0 in the standard concept field race_concept_id in the PERSON table.","CDM_TABLE_NAME":"PERSON","CDM_FIELD_NAME":"race_concept_id","SQL_FILE":"field_concept_record_completeness.sql","CATEGORY":"Completeness","SUBCATEGORY":"","CONTEXT":"Verification","checkId":906,"FAILED":0,"THRESHOLD_VALUE":100,"_row":"11.2"},{"NUM_VIOLATED_ROWS":26424501,"PCT_VIOLATED_ROWS":0.9405,"NUM_DENOMINATOR_ROWS":28095636,"EXECUTION_TIME":"0.724937 secs","QUERY_TEXT":"/*********\r\nCONCEPT_RECORD_COMPLETENESS\r\nnumber of 0s / total number of records \r\n\r\nParameters used in this template:\r\ncdmDatabaseSchema = cdm_ibm_mdcd_v993.dbo\r\ncdmTableName = PERSON\r\ncdmFieldName = ethnicity_concept_id\r\n\r\n**********/\r\n\r\nSELECT num_violated_rows, CASE WHEN denominator.num_rows = 0 THEN 0 ELSE 1.0*num_violated_rows/denominator.num_rows END  AS pct_violated_rows, \r\n  denominator.num_rows as num_denominator_rows\r\nFROM\r\n(\r\n\tSELECT COUNT_BIG(violated_rows.violating_field) AS num_violated_rows\r\n\tFROM\r\n\t(\r\n\t\tSELECT 'PERSON.ethnicity_concept_id' AS violating_field, cdmTable.* \r\n\t\tFROM cdm_ibm_mdcd_v993.dbo.PERSON cdmTable\r\n\t\t\r\n\t\tWHERE cdmTable.ethnicity_concept_id = 0 \r\n\t) violated_rows\r\n) violated_row_count,\r\n( \r\n\tSELECT COUNT_BIG(*) AS num_rows\r\n\tFROM cdm_ibm_mdcd_v993.dbo.PERSON cdmTable\r\n\t\r\n\t\r\n) denominator\r\n;\r\n","CHECK_NAME":"standardConceptRecordCompleteness","CHECK_LEVEL":"FIELD","CHECK_DESCRIPTION":"The number and percent of records with a value of 0 in the standard concept field ethnicity_concept_id in the PERSON table.","CDM_TABLE_NAME":"PERSON","CDM_FIELD_NAME":"ethnicity_concept_id","SQL_FILE":"field_concept_record_completeness.sql","CATEGORY":"Completeness","SUBCATEGORY":"","CONTEXT":"Verification","checkId":907,"FAILED":0,"THRESHOLD_VALUE":100,"_row":"11.3"},{"NUM_VIOLATED_ROWS":0,"PCT_VIOLATED_ROWS":0,"NUM_DENOMINATOR_ROWS":39805930,"EXECUTION_TIME":"0.593982 secs","QUERY_TEXT":"/*********\r\nCONCEPT_RECORD_COMPLETENESS\r\nnumber of 0s / total number of records \r\n\r\nParameters used in this template:\r\ncdmDatabaseSchema = cdm_ibm_mdcd_v993.dbo\r\ncdmTableName = OBSERVATION_PERIOD\r\ncdmFieldName = period_type_concept_id\r\n\r\n**********/\r\n\r\nSELECT num_violated_rows, CASE WHEN denominator.num_rows = 0 THEN 0 ELSE 1.0*num_violated_rows/denominator.num_rows END  AS pct_violated_rows, \r\n  denominator.num_rows as num_denominator_rows\r\nFROM\r\n(\r\n\tSELECT COUNT_BIG(violated_rows.violating_field) AS num_violated_rows\r\n\tFROM\r\n\t(\r\n\t\tSELECT 'OBSERVATION_PERIOD.period_type_concept_id' AS violating_field, cdmTable.* \r\n\t\tFROM cdm_ibm_mdcd_v993.dbo.OBSERVATION_PERIOD cdmTable\r\n\t\t\r\n\t\tWHERE cdmTable.period_type_concept_id = 0 \r\n\t) violated_rows\r\n) violated_row_count,\r\n( \r\n\tSELECT COUNT_BIG(*) AS num_rows\r\n\tFROM cdm_ibm_mdcd_v993.dbo.OBSERVATION_PERIOD cdmTable\r\n\t\r\n\t\r\n) denominator\r\n;\r\n","CHECK_NAME":"standardConceptRecordCompleteness","CHECK_LEVEL":"FIELD","CHECK_DESCRIPTION":"The number and percent of records with a value of 0 in the standard concept field period_type_concept_id in the OBSERVATION_PERIOD table.","CDM_TABLE_NAME":"OBSERVATION_PERIOD","CDM_FIELD_NAME":"period_type_concept_id","SQL_FILE":"field_concept_record_completeness.sql","CATEGORY":"Completeness","SUBCATEGORY":"","CONTEXT":"Verification","checkId":908,"FAILED":0,"THRESHOLD_VALUE":0,"_row":"11.4"},{"NUM_VIOLATED_ROWS":0,"PCT_VIOLATED_ROWS":0,"NUM_DENOMINATOR_ROWS":1680542588,"EXECUTION_TIME":"0.881976 secs","QUERY_TEXT":"/*********\r\nCONCEPT_RECORD_COMPLETENESS\r\nnumber of 0s / total number of records \r\n\r\nParameters used in this template:\r\ncdmDatabaseSchema = cdm_ibm_mdcd_v993.dbo\r\ncdmTableName = VISIT_OCCURRENCE\r\ncdmFieldName = visit_concept_id\r\n\r\n**********/\r\n\r\nSELECT num_violated_rows, CASE WHEN denominator.num_rows = 0 THEN 0 ELSE 1.0*num_violated_rows/denominator.num_rows END  AS pct_violated_rows, \r\n  denominator.num_rows as num_denominator_rows\r\nFROM\r\n(\r\n\tSELECT COUNT_BIG(violated_rows.violating_field) AS num_violated_rows\r\n\tFROM\r\n\t(\r\n\t\tSELECT 'VISIT_OCCURRENCE.visit_concept_id' AS violating_field, cdmTable.* \r\n\t\tFROM cdm_ibm_mdcd_v993.dbo.VISIT_OCCURRENCE cdmTable\r\n\t\t\r\n\t\tWHERE cdmTable.visit_concept_id = 0 \r\n\t) violated_rows\r\n) violated_row_count,\r\n( \r\n\tSELECT COUNT_BIG(*) AS num_rows\r\n\tFROM cdm_ibm_mdcd_v993.dbo.VISIT_OCCURRENCE cdmTable\r\n\t\r\n\t\r\n) denominator\r\n;\r\n","CHECK_NAME":"standardConceptRecordCompleteness","CHECK_LEVEL":"FIELD","CHECK_DESCRIPTION":"The number and percent of records with a value of 0 in the standard concept field visit_concept_id in the VISIT_OCCURRENCE table.","CDM_TABLE_NAME":"VISIT_OCCURRENCE","CDM_FIELD_NAME":"visit_concept_id","SQL_FILE":"field_concept_record_completeness.sql","CATEGORY":"Completeness","SUBCATEGORY":"","CONTEXT":"Verification","checkId":909,"FAILED":0,"THRESHOLD_VALUE":0,"_row":"11.5"},{"NUM_VIOLATED_ROWS":0,"PCT_VIOLATED_ROWS":0,"NUM_DENOMINATOR_ROWS":1680542588,"EXECUTION_TIME":"1.178970 secs","QUERY_TEXT":"/*********\r\nCONCEPT_RECORD_COMPLETENESS\r\nnumber of 0s / total number of records \r\n\r\nParameters used in this template:\r\ncdmDatabaseSchema = cdm_ibm_mdcd_v993.dbo\r\ncdmTableName = VISIT_OCCURRENCE\r\ncdmFieldName = visit_type_concept_id\r\n\r\n**********/\r\n\r\nSELECT num_violated_rows, CASE WHEN denominator.num_rows = 0 THEN 0 ELSE 1.0*num_violated_rows/denominator.num_rows END  AS pct_violated_rows, \r\n  denominator.num_rows as num_denominator_rows\r\nFROM\r\n(\r\n\tSELECT COUNT_BIG(violated_rows.violating_field) AS num_violated_rows\r\n\tFROM\r\n\t(\r\n\t\tSELECT 'VISIT_OCCURRENCE.visit_type_concept_id' AS violating_field, cdmTable.* \r\n\t\tFROM cdm_ibm_mdcd_v993.dbo.VISIT_OCCURRENCE cdmTable\r\n\t\t\r\n\t\tWHERE cdmTable.visit_type_concept_id = 0 \r\n\t) violated_rows\r\n) violated_row_count,\r\n( \r\n\tSELECT COUNT_BIG(*) AS num_rows\r\n\tFROM cdm_ibm_mdcd_v993.dbo.VISIT_OCCURRENCE cdmTable\r\n\t\r\n\t\r\n) denominator\r\n;\r\n","CHECK_NAME":"standardConceptRecordCompleteness","CHECK_LEVEL":"FIELD","CHECK_DESCRIPTION":"The number and percent of records with a value of 0 in the standard concept field visit_type_concept_id in the VISIT_OCCURRENCE table.","CDM_TABLE_NAME":"VISIT_OCCURRENCE","CDM_FIELD_NAME":"visit_type_concept_id","SQL_FILE":"field_concept_record_completeness.sql","CATEGORY":"Completeness","SUBCATEGORY":"","CONTEXT":"Verification","checkId":910,"FAILED":0,"THRESHOLD_VALUE":0,"_row":"11.6"},{"NUM_VIOLATED_ROWS":1680542588,"PCT_VIOLATED_ROWS":1,"NUM_DENOMINATOR_ROWS":1680542588,"EXECUTION_TIME":"0.983965 secs","QUERY_TEXT":"/*********\r\nCONCEPT_RECORD_COMPLETENESS\r\nnumber of 0s / total number of records \r\n\r\nParameters used in this template:\r\ncdmDatabaseSchema = cdm_ibm_mdcd_v993.dbo\r\ncdmTableName = VISIT_OCCURRENCE\r\ncdmFieldName = admitting_source_concept_id\r\n\r\n**********/\r\n\r\nSELECT num_violated_rows, CASE WHEN denominator.num_rows = 0 THEN 0 ELSE 1.0*num_violated_rows/denominator.num_rows END  AS pct_violated_rows, \r\n  denominator.num_rows as num_denominator_rows\r\nFROM\r\n(\r\n\tSELECT COUNT_BIG(violated_rows.violating_field) AS num_violated_rows\r\n\tFROM\r\n\t(\r\n\t\tSELECT 'VISIT_OCCURRENCE.admitting_source_concept_id' AS violating_field, cdmTable.* \r\n\t\tFROM cdm_ibm_mdcd_v993.dbo.VISIT_OCCURRENCE cdmTable\r\n\t\t\r\n\t\tWHERE cdmTable.admitting_source_concept_id = 0 \r\n\t) violated_rows\r\n) violated_row_count,\r\n( \r\n\tSELECT COUNT_BIG(*) AS num_rows\r\n\tFROM cdm_ibm_mdcd_v993.dbo.VISIT_OCCURRENCE cdmTable\r\n\t\r\n\t\r\n) denominator\r\n;\r\n","CHECK_NAME":"standardConceptRecordCompleteness","CHECK_LEVEL":"FIELD","CHECK_DESCRIPTION":"The number and percent of records with a value of 0 in the standard concept field admitting_source_concept_id in the VISIT_OCCURRENCE table.","CDM_TABLE_NAME":"VISIT_OCCURRENCE","CDM_FIELD_NAME":"admitting_source_concept_id","SQL_FILE":"field_concept_record_completeness.sql","CATEGORY":"Completeness","SUBCATEGORY":"","CONTEXT":"Verification","checkId":911,"FAILED":0,"THRESHOLD_VALUE":100,"_row":"11.7"},{"NUM_VIOLATED_ROWS":1664168863,"PCT_VIOLATED_ROWS":0.9903,"NUM_DENOMINATOR_ROWS":1680542588,"EXECUTION_TIME":"0.957971 secs","QUERY_TEXT":"/*********\r\nCONCEPT_RECORD_COMPLETENESS\r\nnumber of 0s / total number of records \r\n\r\nParameters used in this template:\r\ncdmDatabaseSchema = cdm_ibm_mdcd_v993.dbo\r\ncdmTableName = VISIT_OCCURRENCE\r\ncdmFieldName = discharge_to_concept_id\r\n\r\n**********/\r\n\r\nSELECT num_violated_rows, CASE WHEN denominator.num_rows = 0 THEN 0 ELSE 1.0*num_violated_rows/denominator.num_rows END  AS pct_violated_rows, \r\n  denominator.num_rows as num_denominator_rows\r\nFROM\r\n(\r\n\tSELECT COUNT_BIG(violated_rows.violating_field) AS num_violated_rows\r\n\tFROM\r\n\t(\r\n\t\tSELECT 'VISIT_OCCURRENCE.discharge_to_concept_id' AS violating_field, cdmTable.* \r\n\t\tFROM cdm_ibm_mdcd_v993.dbo.VISIT_OCCURRENCE cdmTable\r\n\t\t\r\n\t\tWHERE cdmTable.discharge_to_concept_id = 0 \r\n\t) violated_rows\r\n) violated_row_count,\r\n( \r\n\tSELECT COUNT_BIG(*) AS num_rows\r\n\tFROM cdm_ibm_mdcd_v993.dbo.VISIT_OCCURRENCE cdmTable\r\n\t\r\n\t\r\n) denominator\r\n;\r\n","CHECK_NAME":"standardConceptRecordCompleteness","CHECK_LEVEL":"FIELD","CHECK_DESCRIPTION":"The number and percent of records with a value of 0 in the standard concept field discharge_to_concept_id in the VISIT_OCCURRENCE table.","CDM_TABLE_NAME":"VISIT_OCCURRENCE","CDM_FIELD_NAME":"discharge_to_concept_id","SQL_FILE":"field_concept_record_completeness.sql","CATEGORY":"Completeness","SUBCATEGORY":"","CONTEXT":"Verification","checkId":912,"FAILED":0,"THRESHOLD_VALUE":100,"_row":"11.8"},{"NUM_VIOLATED_ROWS":370238,"PCT_VIOLATED_ROWS":0.0001,"NUM_DENOMINATOR_ROWS":2589059072,"EXECUTION_TIME":"1.173970 secs","QUERY_TEXT":"/*********\r\nCONCEPT_RECORD_COMPLETENESS\r\nnumber of 0s / total number of records \r\n\r\nParameters used in this template:\r\ncdmDatabaseSchema = cdm_ibm_mdcd_v993.dbo\r\ncdmTableName = CONDITION_OCCURRENCE\r\ncdmFieldName = condition_concept_id\r\n\r\n**********/\r\n\r\nSELECT num_violated_rows, CASE WHEN denominator.num_rows = 0 THEN 0 ELSE 1.0*num_violated_rows/denominator.num_rows END  AS pct_violated_rows, \r\n  denominator.num_rows as num_denominator_rows\r\nFROM\r\n(\r\n\tSELECT COUNT_BIG(violated_rows.violating_field) AS num_violated_rows\r\n\tFROM\r\n\t(\r\n\t\tSELECT 'CONDITION_OCCURRENCE.condition_concept_id' AS violating_field, cdmTable.* \r\n\t\tFROM cdm_ibm_mdcd_v993.dbo.CONDITION_OCCURRENCE cdmTable\r\n\t\t\r\n\t\tWHERE cdmTable.condition_concept_id = 0 \r\n\t) violated_rows\r\n) violated_row_count,\r\n( \r\n\tSELECT COUNT_BIG(*) AS num_rows\r\n\tFROM cdm_ibm_mdcd_v993.dbo.CONDITION_OCCURRENCE cdmTable\r\n\t\r\n\t\r\n) denominator\r\n;\r\n","CHECK_NAME":"standardConceptRecordCompleteness","CHECK_LEVEL":"FIELD","CHECK_DESCRIPTION":"The number and percent of records with a value of 0 in the standard concept field condition_concept_id in the CONDITION_OCCURRENCE table.","CDM_TABLE_NAME":"CONDITION_OCCURRENCE","CDM_FIELD_NAME":"condition_concept_id","SQL_FILE":"field_concept_record_completeness.sql","CATEGORY":"Completeness","SUBCATEGORY":"","CONTEXT":"Verification","checkId":913,"FAILED":0,"THRESHOLD_VALUE":5,"_row":"11.9"},{"NUM_VIOLATED_ROWS":0,"PCT_VIOLATED_ROWS":0,"NUM_DENOMINATOR_ROWS":2589059072,"EXECUTION_TIME":"0.674959 secs","QUERY_TEXT":"/*********\r\nCONCEPT_RECORD_COMPLETENESS\r\nnumber of 0s / total number of records \r\n\r\nParameters used in this template:\r\ncdmDatabaseSchema = cdm_ibm_mdcd_v993.dbo\r\ncdmTableName = CONDITION_OCCURRENCE\r\ncdmFieldName = condition_type_concept_id\r\n\r\n**********/\r\n\r\nSELECT num_violated_rows, CASE WHEN denominator.num_rows = 0 THEN 0 ELSE 1.0*num_violated_rows/denominator.num_rows END  AS pct_violated_rows, \r\n  denominator.num_rows as num_denominator_rows\r\nFROM\r\n(\r\n\tSELECT COUNT_BIG(violated_rows.violating_field) AS num_violated_rows\r\n\tFROM\r\n\t(\r\n\t\tSELECT 'CONDITION_OCCURRENCE.condition_type_concept_id' AS violating_field, cdmTable.* \r\n\t\tFROM cdm_ibm_mdcd_v993.dbo.CONDITION_OCCURRENCE cdmTable\r\n\t\t\r\n\t\tWHERE cdmTable.condition_type_concept_id = 0 \r\n\t) violated_rows\r\n) violated_row_count,\r\n( \r\n\tSELECT COUNT_BIG(*) AS num_rows\r\n\tFROM cdm_ibm_mdcd_v993.dbo.CONDITION_OCCURRENCE cdmTable\r\n\t\r\n\t\r\n) denominator\r\n;\r\n","CHECK_NAME":"standardConceptRecordCompleteness","CHECK_LEVEL":"FIELD","CHECK_DESCRIPTION":"The number and percent of records with a value of 0 in the standard concept field condition_type_concept_id in the CONDITION_OCCURRENCE table.","CDM_TABLE_NAME":"CONDITION_OCCURRENCE","CDM_FIELD_NAME":"condition_type_concept_id","SQL_FILE":"field_concept_record_completeness.sql","CATEGORY":"Completeness","SUBCATEGORY":"","CONTEXT":"Verification","checkId":914,"FAILED":0,"THRESHOLD_VALUE":0,"_row":"11.10"},{"NUM_VIOLATED_ROWS":2589059072,"PCT_VIOLATED_ROWS":1,"NUM_DENOMINATOR_ROWS":2589059072,"EXECUTION_TIME":"0.676991 secs","QUERY_TEXT":"/*********\r\nCONCEPT_RECORD_COMPLETENESS\r\nnumber of 0s / total number of records \r\n\r\nParameters used in this template:\r\ncdmDatabaseSchema = cdm_ibm_mdcd_v993.dbo\r\ncdmTableName = CONDITION_OCCURRENCE\r\ncdmFieldName = condition_status_concept_id\r\n\r\n**********/\r\n\r\nSELECT num_violated_rows, CASE WHEN denominator.num_rows = 0 THEN 0 ELSE 1.0*num_violated_rows/denominator.num_rows END  AS pct_violated_rows, \r\n  denominator.num_rows as num_denominator_rows\r\nFROM\r\n(\r\n\tSELECT COUNT_BIG(violated_rows.violating_field) AS num_violated_rows\r\n\tFROM\r\n\t(\r\n\t\tSELECT 'CONDITION_OCCURRENCE.condition_status_concept_id' AS violating_field, cdmTable.* \r\n\t\tFROM cdm_ibm_mdcd_v993.dbo.CONDITION_OCCURRENCE cdmTable\r\n\t\t\r\n\t\tWHERE cdmTable.condition_status_concept_id = 0 \r\n\t) violated_rows\r\n) violated_row_count,\r\n( \r\n\tSELECT COUNT_BIG(*) AS num_rows\r\n\tFROM cdm_ibm_mdcd_v993.dbo.CONDITION_OCCURRENCE cdmTable\r\n\t\r\n\t\r\n) denominator\r\n;\r\n","CHECK_NAME":"standardConceptRecordCompleteness","CHECK_LEVEL":"FIELD","CHECK_DESCRIPTION":"The number and percent of records with a value of 0 in the standard concept field condition_status_concept_id in the CONDITION_OCCURRENCE table.","CDM_TABLE_NAME":"CONDITION_OCCURRENCE","CDM_FIELD_NAME":"condition_status_concept_id","SQL_FILE":"field_concept_record_completeness.sql","CATEGORY":"Completeness","SUBCATEGORY":"","CONTEXT":"Verification","checkId":915,"FAILED":0,"THRESHOLD_VALUE":100,"_row":"11.11"},{"NUM_VIOLATED_ROWS":30137785,"PCT_VIOLATED_ROWS":0.0268,"NUM_DENOMINATOR_ROWS":1125494098,"EXECUTION_TIME":"1.097978 secs","QUERY_TEXT":"/*********\r\nCONCEPT_RECORD_COMPLETENESS\r\nnumber of 0s / total number of records \r\n\r\nParameters used in this template:\r\ncdmDatabaseSchema = cdm_ibm_mdcd_v993.dbo\r\ncdmTableName = DRUG_EXPOSURE\r\ncdmFieldName = drug_concept_id\r\n\r\n**********/\r\n\r\nSELECT num_violated_rows, CASE WHEN denominator.num_rows = 0 THEN 0 ELSE 1.0*num_violated_rows/denominator.num_rows END  AS pct_violated_rows, \r\n  denominator.num_rows as num_denominator_rows\r\nFROM\r\n(\r\n\tSELECT COUNT_BIG(violated_rows.violating_field) AS num_violated_rows\r\n\tFROM\r\n\t(\r\n\t\tSELECT 'DRUG_EXPOSURE.drug_concept_id' AS violating_field, cdmTable.* \r\n\t\tFROM cdm_ibm_mdcd_v993.dbo.DRUG_EXPOSURE cdmTable\r\n\t\t\r\n\t\tWHERE cdmTable.drug_concept_id = 0 \r\n\t) violated_rows\r\n) violated_row_count,\r\n( \r\n\tSELECT COUNT_BIG(*) AS num_rows\r\n\tFROM cdm_ibm_mdcd_v993.dbo.DRUG_EXPOSURE cdmTable\r\n\t\r\n\t\r\n) denominator\r\n;\r\n","CHECK_NAME":"standardConceptRecordCompleteness","CHECK_LEVEL":"FIELD","CHECK_DESCRIPTION":"The number and percent of records with a value of 0 in the standard concept field drug_concept_id in the DRUG_EXPOSURE table.","CDM_TABLE_NAME":"DRUG_EXPOSURE","CDM_FIELD_NAME":"drug_concept_id","SQL_FILE":"field_concept_record_completeness.sql","CATEGORY":"Completeness","SUBCATEGORY":"","CONTEXT":"Verification","checkId":916,"FAILED":0,"THRESHOLD_VALUE":5,"_row":"11.12"},{"NUM_VIOLATED_ROWS":0,"PCT_VIOLATED_ROWS":0,"NUM_DENOMINATOR_ROWS":1125494098,"EXECUTION_TIME":"0.901970 secs","QUERY_TEXT":"/*********\r\nCONCEPT_RECORD_COMPLETENESS\r\nnumber of 0s / total number of records \r\n\r\nParameters used in this template:\r\ncdmDatabaseSchema = cdm_ibm_mdcd_v993.dbo\r\ncdmTableName = DRUG_EXPOSURE\r\ncdmFieldName = drug_type_concept_id\r\n\r\n**********/\r\n\r\nSELECT num_violated_rows, CASE WHEN denominator.num_rows = 0 THEN 0 ELSE 1.0*num_violated_rows/denominator.num_rows END  AS pct_violated_rows, \r\n  denominator.num_rows as num_denominator_rows\r\nFROM\r\n(\r\n\tSELECT COUNT_BIG(violated_rows.violating_field) AS num_violated_rows\r\n\tFROM\r\n\t(\r\n\t\tSELECT 'DRUG_EXPOSURE.drug_type_concept_id' AS violating_field, cdmTable.* \r\n\t\tFROM cdm_ibm_mdcd_v993.dbo.DRUG_EXPOSURE cdmTable\r\n\t\t\r\n\t\tWHERE cdmTable.drug_type_concept_id = 0 \r\n\t) violated_rows\r\n) violated_row_count,\r\n( \r\n\tSELECT COUNT_BIG(*) AS num_rows\r\n\tFROM cdm_ibm_mdcd_v993.dbo.DRUG_EXPOSURE cdmTable\r\n\t\r\n\t\r\n) denominator\r\n;\r\n","CHECK_NAME":"standardConceptRecordCompleteness","CHECK_LEVEL":"FIELD","CHECK_DESCRIPTION":"The number and percent of records with a value of 0 in the standard concept field drug_type_concept_id in the DRUG_EXPOSURE table.","CDM_TABLE_NAME":"DRUG_EXPOSURE","CDM_FIELD_NAME":"drug_type_concept_id","SQL_FILE":"field_concept_record_completeness.sql","CATEGORY":"Completeness","SUBCATEGORY":"","CONTEXT":"Verification","checkId":917,"FAILED":0,"THRESHOLD_VALUE":0,"_row":"11.13"},{"NUM_VIOLATED_ROWS":1125494098,"PCT_VIOLATED_ROWS":1,"NUM_DENOMINATOR_ROWS":1125494098,"EXECUTION_TIME":"0.757972 secs","QUERY_TEXT":"/*********\r\nCONCEPT_RECORD_COMPLETENESS\r\nnumber of 0s / total number of records \r\n\r\nParameters used in this template:\r\ncdmDatabaseSchema = cdm_ibm_mdcd_v993.dbo\r\ncdmTableName = DRUG_EXPOSURE\r\ncdmFieldName = route_concept_id\r\n\r\n**********/\r\n\r\nSELECT num_violated_rows, CASE WHEN denominator.num_rows = 0 THEN 0 ELSE 1.0*num_violated_rows/denominator.num_rows END  AS pct_violated_rows, \r\n  denominator.num_rows as num_denominator_rows\r\nFROM\r\n(\r\n\tSELECT COUNT_BIG(violated_rows.violating_field) AS num_violated_rows\r\n\tFROM\r\n\t(\r\n\t\tSELECT 'DRUG_EXPOSURE.route_concept_id' AS violating_field, cdmTable.* \r\n\t\tFROM cdm_ibm_mdcd_v993.dbo.DRUG_EXPOSURE cdmTable\r\n\t\t\r\n\t\tWHERE cdmTable.route_concept_id = 0 \r\n\t) violated_rows\r\n) violated_row_count,\r\n( \r\n\tSELECT COUNT_BIG(*) AS num_rows\r\n\tFROM cdm_ibm_mdcd_v993.dbo.DRUG_EXPOSURE cdmTable\r\n\t\r\n\t\r\n) denominator\r\n;\r\n","CHECK_NAME":"standardConceptRecordCompleteness","CHECK_LEVEL":"FIELD","CHECK_DESCRIPTION":"The number and percent of records with a value of 0 in the standard concept field route_concept_id in the DRUG_EXPOSURE table.","CDM_TABLE_NAME":"DRUG_EXPOSURE","CDM_FIELD_NAME":"route_concept_id","SQL_FILE":"field_concept_record_completeness.sql","CATEGORY":"Completeness","SUBCATEGORY":"","CONTEXT":"Verification","checkId":918,"FAILED":0,"THRESHOLD_VALUE":100,"_row":"11.14"},{"NUM_VIOLATED_ROWS":376800850,"PCT_VIOLATED_ROWS":0.192,"NUM_DENOMINATOR_ROWS":1962984994,"EXECUTION_TIME":"1.289964 secs","QUERY_TEXT":"/*********\r\nCONCEPT_RECORD_COMPLETENESS\r\nnumber of 0s / total number of records \r\n\r\nParameters used in this template:\r\ncdmDatabaseSchema = cdm_ibm_mdcd_v993.dbo\r\ncdmTableName = PROCEDURE_OCCURRENCE\r\ncdmFieldName = procedure_concept_id\r\n\r\n**********/\r\n\r\nSELECT num_violated_rows, CASE WHEN denominator.num_rows = 0 THEN 0 ELSE 1.0*num_violated_rows/denominator.num_rows END  AS pct_violated_rows, \r\n  denominator.num_rows as num_denominator_rows\r\nFROM\r\n(\r\n\tSELECT COUNT_BIG(violated_rows.violating_field) AS num_violated_rows\r\n\tFROM\r\n\t(\r\n\t\tSELECT 'PROCEDURE_OCCURRENCE.procedure_concept_id' AS violating_field, cdmTable.* \r\n\t\tFROM cdm_ibm_mdcd_v993.dbo.PROCEDURE_OCCURRENCE cdmTable\r\n\t\t\r\n\t\tWHERE cdmTable.procedure_concept_id = 0 \r\n\t) violated_rows\r\n) violated_row_count,\r\n( \r\n\tSELECT COUNT_BIG(*) AS num_rows\r\n\tFROM cdm_ibm_mdcd_v993.dbo.PROCEDURE_OCCURRENCE cdmTable\r\n\t\r\n\t\r\n) denominator\r\n;\r\n","CHECK_NAME":"standardConceptRecordCompleteness","CHECK_LEVEL":"FIELD","CHECK_DESCRIPTION":"The number and percent of records with a value of 0 in the standard concept field procedure_concept_id in the PROCEDURE_OCCURRENCE table.","CDM_TABLE_NAME":"PROCEDURE_OCCURRENCE","CDM_FIELD_NAME":"procedure_concept_id","SQL_FILE":"field_concept_record_completeness.sql","CATEGORY":"Completeness","SUBCATEGORY":"","CONTEXT":"Verification","checkId":919,"FAILED":1,"THRESHOLD_VALUE":5,"_row":"11.15"},{"NUM_VIOLATED_ROWS":0,"PCT_VIOLATED_ROWS":0,"NUM_DENOMINATOR_ROWS":1962984994,"EXECUTION_TIME":"0.649985 secs","QUERY_TEXT":"/*********\r\nCONCEPT_RECORD_COMPLETENESS\r\nnumber of 0s / total number of records \r\n\r\nParameters used in this template:\r\ncdmDatabaseSchema = cdm_ibm_mdcd_v993.dbo\r\ncdmTableName = PROCEDURE_OCCURRENCE\r\ncdmFieldName = procedure_type_concept_id\r\n\r\n**********/\r\n\r\nSELECT num_violated_rows, CASE WHEN denominator.num_rows = 0 THEN 0 ELSE 1.0*num_violated_rows/denominator.num_rows END  AS pct_violated_rows, \r\n  denominator.num_rows as num_denominator_rows\r\nFROM\r\n(\r\n\tSELECT COUNT_BIG(violated_rows.violating_field) AS num_violated_rows\r\n\tFROM\r\n\t(\r\n\t\tSELECT 'PROCEDURE_OCCURRENCE.procedure_type_concept_id' AS violating_field, cdmTable.* \r\n\t\tFROM cdm_ibm_mdcd_v993.dbo.PROCEDURE_OCCURRENCE cdmTable\r\n\t\t\r\n\t\tWHERE cdmTable.procedure_type_concept_id = 0 \r\n\t) violated_rows\r\n) violated_row_count,\r\n( \r\n\tSELECT COUNT_BIG(*) AS num_rows\r\n\tFROM cdm_ibm_mdcd_v993.dbo.PROCEDURE_OCCURRENCE cdmTable\r\n\t\r\n\t\r\n) denominator\r\n;\r\n","CHECK_NAME":"standardConceptRecordCompleteness","CHECK_LEVEL":"FIELD","CHECK_DESCRIPTION":"The number and percent of records with a value of 0 in the standard concept field procedure_type_concept_id in the PROCEDURE_OCCURRENCE table.","CDM_TABLE_NAME":"PROCEDURE_OCCURRENCE","CDM_FIELD_NAME":"procedure_type_concept_id","SQL_FILE":"field_concept_record_completeness.sql","CATEGORY":"Completeness","SUBCATEGORY":"","CONTEXT":"Verification","checkId":920,"FAILED":0,"THRESHOLD_VALUE":0,"_row":"11.16"},{"NUM_VIOLATED_ROWS":1962984994,"PCT_VIOLATED_ROWS":1,"NUM_DENOMINATOR_ROWS":1962984994,"EXECUTION_TIME":"0.837974 secs","QUERY_TEXT":"/*********\r\nCONCEPT_RECORD_COMPLETENESS\r\nnumber of 0s / total number of records \r\n\r\nParameters used in this template:\r\ncdmDatabaseSchema = cdm_ibm_mdcd_v993.dbo\r\ncdmTableName = PROCEDURE_OCCURRENCE\r\ncdmFieldName = modifier_concept_id\r\n\r\n**********/\r\n\r\nSELECT num_violated_rows, CASE WHEN denominator.num_rows = 0 THEN 0 ELSE 1.0*num_violated_rows/denominator.num_rows END  AS pct_violated_rows, \r\n  denominator.num_rows as num_denominator_rows\r\nFROM\r\n(\r\n\tSELECT COUNT_BIG(violated_rows.violating_field) AS num_violated_rows\r\n\tFROM\r\n\t(\r\n\t\tSELECT 'PROCEDURE_OCCURRENCE.modifier_concept_id' AS violating_field, cdmTable.* \r\n\t\tFROM cdm_ibm_mdcd_v993.dbo.PROCEDURE_OCCURRENCE cdmTable\r\n\t\t\r\n\t\tWHERE cdmTable.modifier_concept_id = 0 \r\n\t) violated_rows\r\n) violated_row_count,\r\n( \r\n\tSELECT COUNT_BIG(*) AS num_rows\r\n\tFROM cdm_ibm_mdcd_v993.dbo.PROCEDURE_OCCURRENCE cdmTable\r\n\t\r\n\t\r\n) denominator\r\n;\r\n","CHECK_NAME":"standardConceptRecordCompleteness","CHECK_LEVEL":"FIELD","CHECK_DESCRIPTION":"The number and percent of records with a value of 0 in the standard concept field modifier_concept_id in the PROCEDURE_OCCURRENCE table.","CDM_TABLE_NAME":"PROCEDURE_OCCURRENCE","CDM_FIELD_NAME":"modifier_concept_id","SQL_FILE":"field_concept_record_completeness.sql","CATEGORY":"Completeness","SUBCATEGORY":"","CONTEXT":"Verification","checkId":921,"FAILED":0,"THRESHOLD_VALUE":100,"_row":"11.17"},{"NUM_VIOLATED_ROWS":848628,"PCT_VIOLATED_ROWS":0.0066,"NUM_DENOMINATOR_ROWS":128742181,"EXECUTION_TIME":"0.969966 secs","QUERY_TEXT":"/*********\r\nCONCEPT_RECORD_COMPLETENESS\r\nnumber of 0s / total number of records \r\n\r\nParameters used in this template:\r\ncdmDatabaseSchema = cdm_ibm_mdcd_v993.dbo\r\ncdmTableName = DEVICE_EXPOSURE\r\ncdmFieldName = device_concept_id\r\n\r\n**********/\r\n\r\nSELECT num_violated_rows, CASE WHEN denominator.num_rows = 0 THEN 0 ELSE 1.0*num_violated_rows/denominator.num_rows END  AS pct_violated_rows, \r\n  denominator.num_rows as num_denominator_rows\r\nFROM\r\n(\r\n\tSELECT COUNT_BIG(violated_rows.violating_field) AS num_violated_rows\r\n\tFROM\r\n\t(\r\n\t\tSELECT 'DEVICE_EXPOSURE.device_concept_id' AS violating_field, cdmTable.* \r\n\t\tFROM cdm_ibm_mdcd_v993.dbo.DEVICE_EXPOSURE cdmTable\r\n\t\t\r\n\t\tWHERE cdmTable.device_concept_id = 0 \r\n\t) violated_rows\r\n) violated_row_count,\r\n( \r\n\tSELECT COUNT_BIG(*) AS num_rows\r\n\tFROM cdm_ibm_mdcd_v993.dbo.DEVICE_EXPOSURE cdmTable\r\n\t\r\n\t\r\n) denominator\r\n;\r\n","CHECK_NAME":"standardConceptRecordCompleteness","CHECK_LEVEL":"FIELD","CHECK_DESCRIPTION":"The number and percent of records with a value of 0 in the standard concept field device_concept_id in the DEVICE_EXPOSURE table.","CDM_TABLE_NAME":"DEVICE_EXPOSURE","CDM_FIELD_NAME":"device_concept_id","SQL_FILE":"field_concept_record_completeness.sql","CATEGORY":"Completeness","SUBCATEGORY":"","CONTEXT":"Verification","checkId":922,"FAILED":0,"THRESHOLD_VALUE":5,"_row":"11.18"},{"NUM_VIOLATED_ROWS":0,"PCT_VIOLATED_ROWS":0,"NUM_DENOMINATOR_ROWS":128742181,"EXECUTION_TIME":"0.699971 secs","QUERY_TEXT":"/*********\r\nCONCEPT_RECORD_COMPLETENESS\r\nnumber of 0s / total number of records \r\n\r\nParameters used in this template:\r\ncdmDatabaseSchema = cdm_ibm_mdcd_v993.dbo\r\ncdmTableName = DEVICE_EXPOSURE\r\ncdmFieldName = device_type_concept_id\r\n\r\n**********/\r\n\r\nSELECT num_violated_rows, CASE WHEN denominator.num_rows = 0 THEN 0 ELSE 1.0*num_violated_rows/denominator.num_rows END  AS pct_violated_rows, \r\n  denominator.num_rows as num_denominator_rows\r\nFROM\r\n(\r\n\tSELECT COUNT_BIG(violated_rows.violating_field) AS num_violated_rows\r\n\tFROM\r\n\t(\r\n\t\tSELECT 'DEVICE_EXPOSURE.device_type_concept_id' AS violating_field, cdmTable.* \r\n\t\tFROM cdm_ibm_mdcd_v993.dbo.DEVICE_EXPOSURE cdmTable\r\n\t\t\r\n\t\tWHERE cdmTable.device_type_concept_id = 0 \r\n\t) violated_rows\r\n) violated_row_count,\r\n( \r\n\tSELECT COUNT_BIG(*) AS num_rows\r\n\tFROM cdm_ibm_mdcd_v993.dbo.DEVICE_EXPOSURE cdmTable\r\n\t\r\n\t\r\n) denominator\r\n;\r\n","CHECK_NAME":"standardConceptRecordCompleteness","CHECK_LEVEL":"FIELD","CHECK_DESCRIPTION":"The number and percent of records with a value of 0 in the standard concept field device_type_concept_id in the DEVICE_EXPOSURE table.","CDM_TABLE_NAME":"DEVICE_EXPOSURE","CDM_FIELD_NAME":"device_type_concept_id","SQL_FILE":"field_concept_record_completeness.sql","CATEGORY":"Completeness","SUBCATEGORY":"","CONTEXT":"Verification","checkId":923,"FAILED":0,"THRESHOLD_VALUE":0,"_row":"11.19"},{"NUM_VIOLATED_ROWS":0,"PCT_VIOLATED_ROWS":0,"NUM_DENOMINATOR_ROWS":543034374,"EXECUTION_TIME":"0.859971 secs","QUERY_TEXT":"/*********\r\nCONCEPT_RECORD_COMPLETENESS\r\nnumber of 0s / total number of records \r\n\r\nParameters used in this template:\r\ncdmDatabaseSchema = cdm_ibm_mdcd_v993.dbo\r\ncdmTableName = MEASUREMENT\r\ncdmFieldName = measurement_concept_id\r\n\r\n**********/\r\n\r\nSELECT num_violated_rows, CASE WHEN denominator.num_rows = 0 THEN 0 ELSE 1.0*num_violated_rows/denominator.num_rows END  AS pct_violated_rows, \r\n  denominator.num_rows as num_denominator_rows\r\nFROM\r\n(\r\n\tSELECT COUNT_BIG(violated_rows.violating_field) AS num_violated_rows\r\n\tFROM\r\n\t(\r\n\t\tSELECT 'MEASUREMENT.measurement_concept_id' AS violating_field, cdmTable.* \r\n\t\tFROM cdm_ibm_mdcd_v993.dbo.MEASUREMENT cdmTable\r\n\t\t\r\n\t\tWHERE cdmTable.measurement_concept_id = 0 \r\n\t) violated_rows\r\n) violated_row_count,\r\n( \r\n\tSELECT COUNT_BIG(*) AS num_rows\r\n\tFROM cdm_ibm_mdcd_v993.dbo.MEASUREMENT cdmTable\r\n\t\r\n\t\r\n) denominator\r\n;\r\n","CHECK_NAME":"standardConceptRecordCompleteness","CHECK_LEVEL":"FIELD","CHECK_DESCRIPTION":"The number and percent of records with a value of 0 in the standard concept field measurement_concept_id in the MEASUREMENT table.","CDM_TABLE_NAME":"MEASUREMENT","CDM_FIELD_NAME":"measurement_concept_id","SQL_FILE":"field_concept_record_completeness.sql","CATEGORY":"Completeness","SUBCATEGORY":"","CONTEXT":"Verification","checkId":924,"FAILED":0,"THRESHOLD_VALUE":5,"_row":"11.20"},{"NUM_VIOLATED_ROWS":0,"PCT_VIOLATED_ROWS":0,"NUM_DENOMINATOR_ROWS":543034374,"EXECUTION_TIME":"0.711986 secs","QUERY_TEXT":"/*********\r\nCONCEPT_RECORD_COMPLETENESS\r\nnumber of 0s / total number of records \r\n\r\nParameters used in this template:\r\ncdmDatabaseSchema = cdm_ibm_mdcd_v993.dbo\r\ncdmTableName = MEASUREMENT\r\ncdmFieldName = measurement_type_concept_id\r\n\r\n**********/\r\n\r\nSELECT num_violated_rows, CASE WHEN denominator.num_rows = 0 THEN 0 ELSE 1.0*num_violated_rows/denominator.num_rows END  AS pct_violated_rows, \r\n  denominator.num_rows as num_denominator_rows\r\nFROM\r\n(\r\n\tSELECT COUNT_BIG(violated_rows.violating_field) AS num_violated_rows\r\n\tFROM\r\n\t(\r\n\t\tSELECT 'MEASUREMENT.measurement_type_concept_id' AS violating_field, cdmTable.* \r\n\t\tFROM cdm_ibm_mdcd_v993.dbo.MEASUREMENT cdmTable\r\n\t\t\r\n\t\tWHERE cdmTable.measurement_type_concept_id = 0 \r\n\t) violated_rows\r\n) violated_row_count,\r\n( \r\n\tSELECT COUNT_BIG(*) AS num_rows\r\n\tFROM cdm_ibm_mdcd_v993.dbo.MEASUREMENT cdmTable\r\n\t\r\n\t\r\n) denominator\r\n;\r\n","CHECK_NAME":"standardConceptRecordCompleteness","CHECK_LEVEL":"FIELD","CHECK_DESCRIPTION":"The number and percent of records with a value of 0 in the standard concept field measurement_type_concept_id in the MEASUREMENT table.","CDM_TABLE_NAME":"MEASUREMENT","CDM_FIELD_NAME":"measurement_type_concept_id","SQL_FILE":"field_concept_record_completeness.sql","CATEGORY":"Completeness","SUBCATEGORY":"","CONTEXT":"Verification","checkId":925,"FAILED":0,"THRESHOLD_VALUE":0,"_row":"11.21"},{"NUM_VIOLATED_ROWS":543034374,"PCT_VIOLATED_ROWS":1,"NUM_DENOMINATOR_ROWS":543034374,"EXECUTION_TIME":"1.195954 secs","QUERY_TEXT":"/*********\r\nCONCEPT_RECORD_COMPLETENESS\r\nnumber of 0s / total number of records \r\n\r\nParameters used in this template:\r\ncdmDatabaseSchema = cdm_ibm_mdcd_v993.dbo\r\ncdmTableName = MEASUREMENT\r\ncdmFieldName = unit_concept_id\r\n\r\n**********/\r\n\r\nSELECT num_violated_rows, CASE WHEN denominator.num_rows = 0 THEN 0 ELSE 1.0*num_violated_rows/denominator.num_rows END  AS pct_violated_rows, \r\n  denominator.num_rows as num_denominator_rows\r\nFROM\r\n(\r\n\tSELECT COUNT_BIG(violated_rows.violating_field) AS num_violated_rows\r\n\tFROM\r\n\t(\r\n\t\tSELECT 'MEASUREMENT.unit_concept_id' AS violating_field, cdmTable.* \r\n\t\tFROM cdm_ibm_mdcd_v993.dbo.MEASUREMENT cdmTable\r\n\t\t\r\n\t\tWHERE cdmTable.unit_concept_id = 0 \r\n\t) violated_rows\r\n) violated_row_count,\r\n( \r\n\tSELECT COUNT_BIG(*) AS num_rows\r\n\tFROM cdm_ibm_mdcd_v993.dbo.MEASUREMENT cdmTable\r\n\t\r\n\t\r\n) denominator\r\n;\r\n","CHECK_NAME":"standardConceptRecordCompleteness","CHECK_LEVEL":"FIELD","CHECK_DESCRIPTION":"The number and percent of records with a value of 0 in the standard concept field unit_concept_id in the MEASUREMENT table.","CDM_TABLE_NAME":"MEASUREMENT","CDM_FIELD_NAME":"unit_concept_id","SQL_FILE":"field_concept_record_completeness.sql","CATEGORY":"Completeness","SUBCATEGORY":"","CONTEXT":"Verification","checkId":926,"FAILED":1,"THRESHOLD_VALUE":5,"_row":"11.22"},{"NUM_VIOLATED_ROWS":0,"PCT_VIOLATED_ROWS":0,"NUM_DENOMINATOR_ROWS":1957264378,"EXECUTION_TIME":"1.218976 secs","QUERY_TEXT":"/*********\r\nCONCEPT_RECORD_COMPLETENESS\r\nnumber of 0s / total number of records \r\n\r\nParameters used in this template:\r\ncdmDatabaseSchema = cdm_ibm_mdcd_v993.dbo\r\ncdmTableName = VISIT_DETAIL\r\ncdmFieldName = visit_detail_concept_id\r\n\r\n**********/\r\n\r\nSELECT num_violated_rows, CASE WHEN denominator.num_rows = 0 THEN 0 ELSE 1.0*num_violated_rows/denominator.num_rows END  AS pct_violated_rows, \r\n  denominator.num_rows as num_denominator_rows\r\nFROM\r\n(\r\n\tSELECT COUNT_BIG(violated_rows.violating_field) AS num_violated_rows\r\n\tFROM\r\n\t(\r\n\t\tSELECT 'VISIT_DETAIL.visit_detail_concept_id' AS violating_field, cdmTable.* \r\n\t\tFROM cdm_ibm_mdcd_v993.dbo.VISIT_DETAIL cdmTable\r\n\t\t\r\n\t\tWHERE cdmTable.visit_detail_concept_id = 0 \r\n\t) violated_rows\r\n) violated_row_count,\r\n( \r\n\tSELECT COUNT_BIG(*) AS num_rows\r\n\tFROM cdm_ibm_mdcd_v993.dbo.VISIT_DETAIL cdmTable\r\n\t\r\n\t\r\n) denominator\r\n;\r\n","CHECK_NAME":"standardConceptRecordCompleteness","CHECK_LEVEL":"FIELD","CHECK_DESCRIPTION":"The number and percent of records with a value of 0 in the standard concept field visit_detail_concept_id in the VISIT_DETAIL table.","CDM_TABLE_NAME":"VISIT_DETAIL","CDM_FIELD_NAME":"visit_detail_concept_id","SQL_FILE":"field_concept_record_completeness.sql","CATEGORY":"Completeness","SUBCATEGORY":"","CONTEXT":"Verification","checkId":927,"FAILED":0,"THRESHOLD_VALUE":0,"_row":"11.23"},{"NUM_VIOLATED_ROWS":0,"PCT_VIOLATED_ROWS":0,"NUM_DENOMINATOR_ROWS":1957264378,"EXECUTION_TIME":"0.670975 secs","QUERY_TEXT":"/*********\r\nCONCEPT_RECORD_COMPLETENESS\r\nnumber of 0s / total number of records \r\n\r\nParameters used in this template:\r\ncdmDatabaseSchema = cdm_ibm_mdcd_v993.dbo\r\ncdmTableName = VISIT_DETAIL\r\ncdmFieldName = visit_detail_type_concept_id\r\n\r\n**********/\r\n\r\nSELECT num_violated_rows, CASE WHEN denominator.num_rows = 0 THEN 0 ELSE 1.0*num_violated_rows/denominator.num_rows END  AS pct_violated_rows, \r\n  denominator.num_rows as num_denominator_rows\r\nFROM\r\n(\r\n\tSELECT COUNT_BIG(violated_rows.violating_field) AS num_violated_rows\r\n\tFROM\r\n\t(\r\n\t\tSELECT 'VISIT_DETAIL.visit_detail_type_concept_id' AS violating_field, cdmTable.* \r\n\t\tFROM cdm_ibm_mdcd_v993.dbo.VISIT_DETAIL cdmTable\r\n\t\t\r\n\t\tWHERE cdmTable.visit_detail_type_concept_id = 0 \r\n\t) violated_rows\r\n) violated_row_count,\r\n( \r\n\tSELECT COUNT_BIG(*) AS num_rows\r\n\tFROM cdm_ibm_mdcd_v993.dbo.VISIT_DETAIL cdmTable\r\n\t\r\n\t\r\n) denominator\r\n;\r\n","CHECK_NAME":"standardConceptRecordCompleteness","CHECK_LEVEL":"FIELD","CHECK_DESCRIPTION":"The number and percent of records with a value of 0 in the standard concept field visit_detail_type_concept_id in the VISIT_DETAIL table.","CDM_TABLE_NAME":"VISIT_DETAIL","CDM_FIELD_NAME":"visit_detail_type_concept_id","SQL_FILE":"field_concept_record_completeness.sql","CATEGORY":"Completeness","SUBCATEGORY":"","CONTEXT":"Verification","checkId":928,"FAILED":0,"THRESHOLD_VALUE":0,"_row":"11.24"},{"NUM_VIOLATED_ROWS":1957264378,"PCT_VIOLATED_ROWS":1,"NUM_DENOMINATOR_ROWS":1957264378,"EXECUTION_TIME":"1.058969 secs","QUERY_TEXT":"/*********\r\nCONCEPT_RECORD_COMPLETENESS\r\nnumber of 0s / total number of records \r\n\r\nParameters used in this template:\r\ncdmDatabaseSchema = cdm_ibm_mdcd_v993.dbo\r\ncdmTableName = VISIT_DETAIL\r\ncdmFieldName = admitting_source_concept_id\r\n\r\n**********/\r\n\r\nSELECT num_violated_rows, CASE WHEN denominator.num_rows = 0 THEN 0 ELSE 1.0*num_violated_rows/denominator.num_rows END  AS pct_violated_rows, \r\n  denominator.num_rows as num_denominator_rows\r\nFROM\r\n(\r\n\tSELECT COUNT_BIG(violated_rows.violating_field) AS num_violated_rows\r\n\tFROM\r\n\t(\r\n\t\tSELECT 'VISIT_DETAIL.admitting_source_concept_id' AS violating_field, cdmTable.* \r\n\t\tFROM cdm_ibm_mdcd_v993.dbo.VISIT_DETAIL cdmTable\r\n\t\t\r\n\t\tWHERE cdmTable.admitting_source_concept_id = 0 \r\n\t) violated_rows\r\n) violated_row_count,\r\n( \r\n\tSELECT COUNT_BIG(*) AS num_rows\r\n\tFROM cdm_ibm_mdcd_v993.dbo.VISIT_DETAIL cdmTable\r\n\t\r\n\t\r\n) denominator\r\n;\r\n","CHECK_NAME":"standardConceptRecordCompleteness","CHECK_LEVEL":"FIELD","CHECK_DESCRIPTION":"The number and percent of records with a value of 0 in the standard concept field admitting_source_concept_id in the VISIT_DETAIL table.","CDM_TABLE_NAME":"VISIT_DETAIL","CDM_FIELD_NAME":"admitting_source_concept_id","SQL_FILE":"field_concept_record_completeness.sql","CATEGORY":"Completeness","SUBCATEGORY":"","CONTEXT":"Verification","checkId":929,"FAILED":0,"THRESHOLD_VALUE":100,"_row":"11.25"},{"NUM_VIOLATED_ROWS":1864311206,"PCT_VIOLATED_ROWS":0.9525,"NUM_DENOMINATOR_ROWS":1957264378,"EXECUTION_TIME":"0.811984 secs","QUERY_TEXT":"/*********\r\nCONCEPT_RECORD_COMPLETENESS\r\nnumber of 0s / total number of records \r\n\r\nParameters used in this template:\r\ncdmDatabaseSchema = cdm_ibm_mdcd_v993.dbo\r\ncdmTableName = VISIT_DETAIL\r\ncdmFieldName = discharge_to_concept_id\r\n\r\n**********/\r\n\r\nSELECT num_violated_rows, CASE WHEN denominator.num_rows = 0 THEN 0 ELSE 1.0*num_violated_rows/denominator.num_rows END  AS pct_violated_rows, \r\n  denominator.num_rows as num_denominator_rows\r\nFROM\r\n(\r\n\tSELECT COUNT_BIG(violated_rows.violating_field) AS num_violated_rows\r\n\tFROM\r\n\t(\r\n\t\tSELECT 'VISIT_DETAIL.discharge_to_concept_id' AS violating_field, cdmTable.* \r\n\t\tFROM cdm_ibm_mdcd_v993.dbo.VISIT_DETAIL cdmTable\r\n\t\t\r\n\t\tWHERE cdmTable.discharge_to_concept_id = 0 \r\n\t) violated_rows\r\n) violated_row_count,\r\n( \r\n\tSELECT COUNT_BIG(*) AS num_rows\r\n\tFROM cdm_ibm_mdcd_v993.dbo.VISIT_DETAIL cdmTable\r\n\t\r\n\t\r\n) denominator\r\n;\r\n","CHECK_NAME":"standardConceptRecordCompleteness","CHECK_LEVEL":"FIELD","CHECK_DESCRIPTION":"The number and percent of records with a value of 0 in the standard concept field discharge_to_concept_id in the VISIT_DETAIL table.","CDM_TABLE_NAME":"VISIT_DETAIL","CDM_FIELD_NAME":"discharge_to_concept_id","SQL_FILE":"field_concept_record_completeness.sql","CATEGORY":"Completeness","SUBCATEGORY":"","CONTEXT":"Verification","checkId":930,"FAILED":0,"THRESHOLD_VALUE":100,"_row":"11.26"},{"NUM_VIOLATED_ROWS":0,"PCT_VIOLATED_ROWS":0,"NUM_DENOMINATOR_ROWS":2269399531,"EXECUTION_TIME":"0.769977 secs","QUERY_TEXT":"/*********\r\nCONCEPT_RECORD_COMPLETENESS\r\nnumber of 0s / total number of records *for the OBSERVATION.unit_concept_id and MEASUREMENT.unit_concept_id \r\nthe numerator and denominator are limited to records where value_as_number IS NOT NULL\r\n\r\nParameters used in this template:\r\ncdmDatabaseSchema = cdm_ibm_mdcd_v993.dbo\r\ncdmTableName = OBSERVATION\r\ncdmFieldName = observation_concept_id\r\n\r\n**********/\r\n\r\nSELECT num_violated_rows, CASE WHEN denominator.num_rows = 0 THEN 0 ELSE 1.0*num_violated_rows/denominator.num_rows END  AS pct_violated_rows, \r\n  denominator.num_rows as num_denominator_rows\r\nFROM\r\n(\r\n\tSELECT COUNT_BIG(violated_rows.violating_field) AS num_violated_rows\r\n\tFROM\r\n\t(\r\n\t\tSELECT 'OBSERVATION.observation_concept_id' AS violating_field, cdmTable.* \r\n\t\tFROM cdm_ibm_mdcd_v993.dbo.OBSERVATION cdmTable\r\n\t\t\r\n\t\tWHERE cdmTable.observation_concept_id = 0 \r\n\t) violated_rows\r\n) violated_row_count,\r\n( \r\n\tSELECT COUNT_BIG(*) AS num_rows\r\n\tFROM cdm_ibm_mdcd_v993.dbo.OBSERVATION cdmTable\r\n\t\r\n\t\r\n) denominator\r\n;\r\n","CHECK_NAME":"standardConceptRecordCompleteness","CHECK_LEVEL":"FIELD","CHECK_DESCRIPTION":"The number and percent of records with a value of 0 in the standard concept field observation_concept_id in the OBSERVATION table.","CDM_TABLE_NAME":"OBSERVATION","CDM_FIELD_NAME":"observation_concept_id","SQL_FILE":"field_concept_record_completeness.sql","CATEGORY":"Completeness","SUBCATEGORY":"","CONTEXT":"Verification","checkId":931,"FAILED":0,"THRESHOLD_VALUE":5,"_row":"11.27"},{"NUM_VIOLATED_ROWS":0,"PCT_VIOLATED_ROWS":0,"NUM_DENOMINATOR_ROWS":2269399531,"EXECUTION_TIME":"0.549977 secs","QUERY_TEXT":"/*********\r\nCONCEPT_RECORD_COMPLETENESS\r\nnumber of 0s / total number of records *for the OBSERVATION.unit_concept_id and MEASUREMENT.unit_concept_id \r\nthe numerator and denominator are limited to records where value_as_number IS NOT NULL\r\n\r\nParameters used in this template:\r\ncdmDatabaseSchema = cdm_ibm_mdcd_v993.dbo\r\ncdmTableName = OBSERVATION\r\ncdmFieldName = observation_type_concept_id\r\n\r\n**********/\r\n\r\nSELECT num_violated_rows, CASE WHEN denominator.num_rows = 0 THEN 0 ELSE 1.0*num_violated_rows/denominator.num_rows END  AS pct_violated_rows, \r\n  denominator.num_rows as num_denominator_rows\r\nFROM\r\n(\r\n\tSELECT COUNT_BIG(violated_rows.violating_field) AS num_violated_rows\r\n\tFROM\r\n\t(\r\n\t\tSELECT 'OBSERVATION.observation_type_concept_id' AS violating_field, cdmTable.* \r\n\t\tFROM cdm_ibm_mdcd_v993.dbo.OBSERVATION cdmTable\r\n\t\t\r\n\t\tWHERE cdmTable.observation_type_concept_id = 0 \r\n\t) violated_rows\r\n) violated_row_count,\r\n( \r\n\tSELECT COUNT_BIG(*) AS num_rows\r\n\tFROM cdm_ibm_mdcd_v993.dbo.OBSERVATION cdmTable\r\n\t\r\n\t\r\n) denominator\r\n;\r\n","CHECK_NAME":"standardConceptRecordCompleteness","CHECK_LEVEL":"FIELD","CHECK_DESCRIPTION":"The number and percent of records with a value of 0 in the standard concept field observation_type_concept_id in the OBSERVATION table.","CDM_TABLE_NAME":"OBSERVATION","CDM_FIELD_NAME":"observation_type_concept_id","SQL_FILE":"field_concept_record_completeness.sql","CATEGORY":"Completeness","SUBCATEGORY":"","CONTEXT":"Verification","checkId":932,"FAILED":0,"THRESHOLD_VALUE":0,"_row":"11.28"},{"NUM_VIOLATED_ROWS":2269399531,"PCT_VIOLATED_ROWS":1,"NUM_DENOMINATOR_ROWS":2269399531,"EXECUTION_TIME":"1.016974 secs","QUERY_TEXT":"/*********\r\nCONCEPT_RECORD_COMPLETENESS\r\nnumber of 0s / total number of records *for the OBSERVATION.unit_concept_id and MEASUREMENT.unit_concept_id \r\nthe numerator and denominator are limited to records where value_as_number IS NOT NULL\r\n\r\nParameters used in this template:\r\ncdmDatabaseSchema = cdm_ibm_mdcd_v993.dbo\r\ncdmTableName = OBSERVATION\r\ncdmFieldName = unit_concept_id\r\n\r\n**********/\r\n\r\nSELECT num_violated_rows, CASE WHEN denominator.num_rows = 0 THEN 0 ELSE 1.0*num_violated_rows/denominator.num_rows END  AS pct_violated_rows, \r\n  denominator.num_rows as num_denominator_rows\r\nFROM\r\n(\r\n\tSELECT COUNT_BIG(violated_rows.violating_field) AS num_violated_rows\r\n\tFROM\r\n\t(\r\n\t\tSELECT 'OBSERVATION.unit_concept_id' AS violating_field, cdmTable.* \r\n\t\tFROM cdm_ibm_mdcd_v993.dbo.OBSERVATION cdmTable\r\n\t\t\r\n\t\tWHERE cdmTable.unit_concept_id = 0 \r\n\t) violated_rows\r\n) violated_row_count,\r\n( \r\n\tSELECT COUNT_BIG(*) AS num_rows\r\n\tFROM cdm_ibm_mdcd_v993.dbo.OBSERVATION cdmTable\r\n\t\r\n\t\r\n) denominator\r\n;\r\n","CHECK_NAME":"standardConceptRecordCompleteness","CHECK_LEVEL":"FIELD","CHECK_DESCRIPTION":"The number and percent of records with a value of 0 in the standard concept field unit_concept_id in the OBSERVATION table.","CDM_TABLE_NAME":"OBSERVATION","CDM_FIELD_NAME":"unit_concept_id","SQL_FILE":"field_concept_record_completeness.sql","CATEGORY":"Completeness","SUBCATEGORY":"","CONTEXT":"Verification","checkId":933,"FAILED":1,"THRESHOLD_VALUE":5,"_row":"11.29"},{"NUM_VIOLATED_ROWS":1,"PCT_VIOLATED_ROWS":1,"NUM_DENOMINATOR_ROWS":1,"EXECUTION_TIME":"0.099996 secs","QUERY_TEXT":"/*********\r\nCONCEPT_RECORD_COMPLETENESS\r\nnumber of 0s / total number of records \r\n\r\nParameters used in this template:\r\ncdmDatabaseSchema = cdm_ibm_mdcd_v993.dbo\r\ncdmTableName = FACT_RELATIONSHIP\r\ncdmFieldName = domain_concept_id_1\r\n\r\n**********/\r\n\r\nSELECT num_violated_rows, CASE WHEN denominator.num_rows = 0 THEN 0 ELSE 1.0*num_violated_rows/denominator.num_rows END  AS pct_violated_rows, \r\n  denominator.num_rows as num_denominator_rows\r\nFROM\r\n(\r\n\tSELECT COUNT_BIG(violated_rows.violating_field) AS num_violated_rows\r\n\tFROM\r\n\t(\r\n\t\tSELECT 'FACT_RELATIONSHIP.domain_concept_id_1' AS violating_field, cdmTable.* \r\n\t\tFROM cdm_ibm_mdcd_v993.dbo.FACT_RELATIONSHIP cdmTable\r\n\t\t\r\n\t\tWHERE cdmTable.domain_concept_id_1 = 0 \r\n\t) violated_rows\r\n) violated_row_count,\r\n( \r\n\tSELECT COUNT_BIG(*) AS num_rows\r\n\tFROM cdm_ibm_mdcd_v993.dbo.FACT_RELATIONSHIP cdmTable\r\n\t\r\n\t\r\n) denominator\r\n;\r\n","CHECK_NAME":"standardConceptRecordCompleteness","CHECK_LEVEL":"FIELD","CHECK_DESCRIPTION":"The number and percent of records with a value of 0 in the standard concept field domain_concept_id_1 in the FACT_RELATIONSHIP table.","CDM_TABLE_NAME":"FACT_RELATIONSHIP","CDM_FIELD_NAME":"domain_concept_id_1","SQL_FILE":"field_concept_record_completeness.sql","CATEGORY":"Completeness","SUBCATEGORY":"","CONTEXT":"Verification","checkId":934,"FAILED":0,"THRESHOLD_VALUE":100,"_row":"11.30"},{"NUM_VIOLATED_ROWS":1,"PCT_VIOLATED_ROWS":1,"NUM_DENOMINATOR_ROWS":1,"EXECUTION_TIME":"0.097994 secs","QUERY_TEXT":"/*********\r\nCONCEPT_RECORD_COMPLETENESS\r\nnumber of 0s / total number of records \r\n\r\nParameters used in this template:\r\ncdmDatabaseSchema = cdm_ibm_mdcd_v993.dbo\r\ncdmTableName = FACT_RELATIONSHIP\r\ncdmFieldName = domain_concept_id_2\r\n\r\n**********/\r\n\r\nSELECT num_violated_rows, CASE WHEN denominator.num_rows = 0 THEN 0 ELSE 1.0*num_violated_rows/denominator.num_rows END  AS pct_violated_rows, \r\n  denominator.num_rows as num_denominator_rows\r\nFROM\r\n(\r\n\tSELECT COUNT_BIG(violated_rows.violating_field) AS num_violated_rows\r\n\tFROM\r\n\t(\r\n\t\tSELECT 'FACT_RELATIONSHIP.domain_concept_id_2' AS violating_field, cdmTable.* \r\n\t\tFROM cdm_ibm_mdcd_v993.dbo.FACT_RELATIONSHIP cdmTable\r\n\t\t\r\n\t\tWHERE cdmTable.domain_concept_id_2 = 0 \r\n\t) violated_rows\r\n) violated_row_count,\r\n( \r\n\tSELECT COUNT_BIG(*) AS num_rows\r\n\tFROM cdm_ibm_mdcd_v993.dbo.FACT_RELATIONSHIP cdmTable\r\n\t\r\n\t\r\n) denominator\r\n;\r\n","CHECK_NAME":"standardConceptRecordCompleteness","CHECK_LEVEL":"FIELD","CHECK_DESCRIPTION":"The number and percent of records with a value of 0 in the standard concept field domain_concept_id_2 in the FACT_RELATIONSHIP table.","CDM_TABLE_NAME":"FACT_RELATIONSHIP","CDM_FIELD_NAME":"domain_concept_id_2","SQL_FILE":"field_concept_record_completeness.sql","CATEGORY":"Completeness","SUBCATEGORY":"","CONTEXT":"Verification","checkId":935,"FAILED":0,"THRESHOLD_VALUE":100,"_row":"11.31"},{"NUM_VIOLATED_ROWS":1,"PCT_VIOLATED_ROWS":1,"NUM_DENOMINATOR_ROWS":1,"EXECUTION_TIME":"0.114989 secs","QUERY_TEXT":"/*********\r\nCONCEPT_RECORD_COMPLETENESS\r\nnumber of 0s / total number of records \r\n\r\nParameters used in this template:\r\ncdmDatabaseSchema = cdm_ibm_mdcd_v993.dbo\r\ncdmTableName = FACT_RELATIONSHIP\r\ncdmFieldName = relationship_concept_id\r\n\r\n**********/\r\n\r\nSELECT num_violated_rows, CASE WHEN denominator.num_rows = 0 THEN 0 ELSE 1.0*num_violated_rows/denominator.num_rows END  AS pct_violated_rows, \r\n  denominator.num_rows as num_denominator_rows\r\nFROM\r\n(\r\n\tSELECT COUNT_BIG(violated_rows.violating_field) AS num_violated_rows\r\n\tFROM\r\n\t(\r\n\t\tSELECT 'FACT_RELATIONSHIP.relationship_concept_id' AS violating_field, cdmTable.* \r\n\t\tFROM cdm_ibm_mdcd_v993.dbo.FACT_RELATIONSHIP cdmTable\r\n\t\t\r\n\t\tWHERE cdmTable.relationship_concept_id = 0 \r\n\t) violated_rows\r\n) violated_row_count,\r\n( \r\n\tSELECT COUNT_BIG(*) AS num_rows\r\n\tFROM cdm_ibm_mdcd_v993.dbo.FACT_RELATIONSHIP cdmTable\r\n\t\r\n\t\r\n) denominator\r\n;\r\n","CHECK_NAME":"standardConceptRecordCompleteness","CHECK_LEVEL":"FIELD","CHECK_DESCRIPTION":"The number and percent of records with a value of 0 in the standard concept field relationship_concept_id in the FACT_RELATIONSHIP table.","CDM_TABLE_NAME":"FACT_RELATIONSHIP","CDM_FIELD_NAME":"relationship_concept_id","SQL_FILE":"field_concept_record_completeness.sql","CATEGORY":"Completeness","SUBCATEGORY":"","CONTEXT":"Verification","checkId":936,"FAILED":0,"THRESHOLD_VALUE":100,"_row":"11.32"},{"NUM_VIOLATED_ROWS":1,"PCT_VIOLATED_ROWS":1,"NUM_DENOMINATOR_ROWS":1,"EXECUTION_TIME":"0.091998 secs","QUERY_TEXT":"/*********\r\nCONCEPT_RECORD_COMPLETENESS\r\nnumber of 0s / total number of records \r\n\r\nParameters used in this template:\r\ncdmDatabaseSchema = cdm_ibm_mdcd_v993.dbo\r\ncdmTableName = CARE_SITE\r\ncdmFieldName = place_of_service_concept_id\r\n\r\n**********/\r\n\r\nSELECT num_violated_rows, CASE WHEN denominator.num_rows = 0 THEN 0 ELSE 1.0*num_violated_rows/denominator.num_rows END  AS pct_violated_rows, \r\n  denominator.num_rows as num_denominator_rows\r\nFROM\r\n(\r\n\tSELECT COUNT_BIG(violated_rows.violating_field) AS num_violated_rows\r\n\tFROM\r\n\t(\r\n\t\tSELECT 'CARE_SITE.place_of_service_concept_id' AS violating_field, cdmTable.* \r\n\t\tFROM cdm_ibm_mdcd_v993.dbo.CARE_SITE cdmTable\r\n\t\t\r\n\t\tWHERE cdmTable.place_of_service_concept_id = 0 \r\n\t) violated_rows\r\n) violated_row_count,\r\n( \r\n\tSELECT COUNT_BIG(*) AS num_rows\r\n\tFROM cdm_ibm_mdcd_v993.dbo.CARE_SITE cdmTable\r\n\t\r\n\t\r\n) denominator\r\n;\r\n","CHECK_NAME":"standardConceptRecordCompleteness","CHECK_LEVEL":"FIELD","CHECK_DESCRIPTION":"The number and percent of records with a value of 0 in the standard concept field place_of_service_concept_id in the CARE_SITE table.","CDM_TABLE_NAME":"CARE_SITE","CDM_FIELD_NAME":"place_of_service_concept_id","SQL_FILE":"field_concept_record_completeness.sql","CATEGORY":"Completeness","SUBCATEGORY":"","CONTEXT":"Verification","checkId":937,"FAILED":0,"THRESHOLD_VALUE":100,"_row":"11.33"},{"NUM_VIOLATED_ROWS":0,"PCT_VIOLATED_ROWS":0,"NUM_DENOMINATOR_ROWS":1312287,"EXECUTION_TIME":"0.123995 secs","QUERY_TEXT":"/*********\r\nCONCEPT_RECORD_COMPLETENESS\r\nnumber of 0s / total number of records \r\n\r\nParameters used in this template:\r\ncdmDatabaseSchema = cdm_ibm_mdcd_v993.dbo\r\ncdmTableName = PROVIDER\r\ncdmFieldName = specialty_concept_id\r\n\r\n**********/\r\n\r\nSELECT num_violated_rows, CASE WHEN denominator.num_rows = 0 THEN 0 ELSE 1.0*num_violated_rows/denominator.num_rows END  AS pct_violated_rows, \r\n  denominator.num_rows as num_denominator_rows\r\nFROM\r\n(\r\n\tSELECT COUNT_BIG(violated_rows.violating_field) AS num_violated_rows\r\n\tFROM\r\n\t(\r\n\t\tSELECT 'PROVIDER.specialty_concept_id' AS violating_field, cdmTable.* \r\n\t\tFROM cdm_ibm_mdcd_v993.dbo.PROVIDER cdmTable\r\n\t\t\r\n\t\tWHERE cdmTable.specialty_concept_id = 0 \r\n\t) violated_rows\r\n) violated_row_count,\r\n( \r\n\tSELECT COUNT_BIG(*) AS num_rows\r\n\tFROM cdm_ibm_mdcd_v993.dbo.PROVIDER cdmTable\r\n\t\r\n\t\r\n) denominator\r\n;\r\n","CHECK_NAME":"standardConceptRecordCompleteness","CHECK_LEVEL":"FIELD","CHECK_DESCRIPTION":"The number and percent of records with a value of 0 in the standard concept field specialty_concept_id in the PROVIDER table.","CDM_TABLE_NAME":"PROVIDER","CDM_FIELD_NAME":"specialty_concept_id","SQL_FILE":"field_concept_record_completeness.sql","CATEGORY":"Completeness","SUBCATEGORY":"","CONTEXT":"Verification","checkId":938,"FAILED":0,"THRESHOLD_VALUE":100,"_row":"11.34"},{"NUM_VIOLATED_ROWS":0,"PCT_VIOLATED_ROWS":0,"NUM_DENOMINATOR_ROWS":1312287,"EXECUTION_TIME":"0.114977 secs","QUERY_TEXT":"/*********\r\nCONCEPT_RECORD_COMPLETENESS\r\nnumber of 0s / total number of records \r\n\r\nParameters used in this template:\r\ncdmDatabaseSchema = cdm_ibm_mdcd_v993.dbo\r\ncdmTableName = PROVIDER\r\ncdmFieldName = gender_concept_id\r\n\r\n**********/\r\n\r\nSELECT num_violated_rows, CASE WHEN denominator.num_rows = 0 THEN 0 ELSE 1.0*num_violated_rows/denominator.num_rows END  AS pct_violated_rows, \r\n  denominator.num_rows as num_denominator_rows\r\nFROM\r\n(\r\n\tSELECT COUNT_BIG(violated_rows.violating_field) AS num_violated_rows\r\n\tFROM\r\n\t(\r\n\t\tSELECT 'PROVIDER.gender_concept_id' AS violating_field, cdmTable.* \r\n\t\tFROM cdm_ibm_mdcd_v993.dbo.PROVIDER cdmTable\r\n\t\t\r\n\t\tWHERE cdmTable.gender_concept_id = 0 \r\n\t) violated_rows\r\n) violated_row_count,\r\n( \r\n\tSELECT COUNT_BIG(*) AS num_rows\r\n\tFROM cdm_ibm_mdcd_v993.dbo.PROVIDER cdmTable\r\n\t\r\n\t\r\n) denominator\r\n;\r\n","CHECK_NAME":"standardConceptRecordCompleteness","CHECK_LEVEL":"FIELD","CHECK_DESCRIPTION":"The number and percent of records with a value of 0 in the standard concept field gender_concept_id in the PROVIDER table.","CDM_TABLE_NAME":"PROVIDER","CDM_FIELD_NAME":"gender_concept_id","SQL_FILE":"field_concept_record_completeness.sql","CATEGORY":"Completeness","SUBCATEGORY":"","CONTEXT":"Verification","checkId":939,"FAILED":0,"THRESHOLD_VALUE":100,"_row":"11.35"},{"NUM_VIOLATED_ROWS":3266861637,"PCT_VIOLATED_ROWS":1,"NUM_DENOMINATOR_ROWS":3266861637,"EXECUTION_TIME":"0.763988 secs","QUERY_TEXT":"/*********\r\nCONCEPT_RECORD_COMPLETENESS\r\nnumber of 0s / total number of records \r\n\r\nParameters used in this template:\r\ncdmDatabaseSchema = cdm_ibm_mdcd_v993.dbo\r\ncdmTableName = COST\r\ncdmFieldName = cost_type_concept_id\r\n\r\n**********/\r\n\r\nSELECT num_violated_rows, CASE WHEN denominator.num_rows = 0 THEN 0 ELSE 1.0*num_violated_rows/denominator.num_rows END  AS pct_violated_rows, \r\n  denominator.num_rows as num_denominator_rows\r\nFROM\r\n(\r\n\tSELECT COUNT_BIG(violated_rows.violating_field) AS num_violated_rows\r\n\tFROM\r\n\t(\r\n\t\tSELECT 'COST.cost_type_concept_id' AS violating_field, cdmTable.* \r\n\t\tFROM cdm_ibm_mdcd_v993.dbo.COST cdmTable\r\n\t\t\r\n\t\tWHERE cdmTable.cost_type_concept_id = 0 \r\n\t) violated_rows\r\n) violated_row_count,\r\n( \r\n\tSELECT COUNT_BIG(*) AS num_rows\r\n\tFROM cdm_ibm_mdcd_v993.dbo.COST cdmTable\r\n\t\r\n\t\r\n) denominator\r\n;\r\n","CHECK_NAME":"standardConceptRecordCompleteness","CHECK_LEVEL":"FIELD","CHECK_DESCRIPTION":"The number and percent of records with a value of 0 in the standard concept field cost_type_concept_id in the COST table.","CDM_TABLE_NAME":"COST","CDM_FIELD_NAME":"cost_type_concept_id","SQL_FILE":"field_concept_record_completeness.sql","CATEGORY":"Completeness","SUBCATEGORY":"","CONTEXT":"Verification","checkId":940,"FAILED":1,"THRESHOLD_VALUE":0,"_row":"11.36"},{"NUM_VIOLATED_ROWS":0,"PCT_VIOLATED_ROWS":0,"NUM_DENOMINATOR_ROWS":573389325,"EXECUTION_TIME":"1.350951 secs","QUERY_TEXT":"/*********\r\nCONCEPT_RECORD_COMPLETENESS\r\nnumber of 0s / total number of records \r\n\r\nParameters used in this template:\r\ncdmDatabaseSchema = cdm_ibm_mdcd_v993.dbo\r\ncdmTableName = DRUG_ERA\r\ncdmFieldName = drug_concept_id\r\n\r\n**********/\r\n\r\nSELECT num_violated_rows, CASE WHEN denominator.num_rows = 0 THEN 0 ELSE 1.0*num_violated_rows/denominator.num_rows END  AS pct_violated_rows, \r\n  denominator.num_rows as num_denominator_rows\r\nFROM\r\n(\r\n\tSELECT COUNT_BIG(violated_rows.violating_field) AS num_violated_rows\r\n\tFROM\r\n\t(\r\n\t\tSELECT 'DRUG_ERA.drug_concept_id' AS violating_field, cdmTable.* \r\n\t\tFROM cdm_ibm_mdcd_v993.dbo.DRUG_ERA cdmTable\r\n\t\t\r\n\t\tWHERE cdmTable.drug_concept_id = 0 \r\n\t) violated_rows\r\n) violated_row_count,\r\n( \r\n\tSELECT COUNT_BIG(*) AS num_rows\r\n\tFROM cdm_ibm_mdcd_v993.dbo.DRUG_ERA cdmTable\r\n\t\r\n\t\r\n) denominator\r\n;\r\n","CHECK_NAME":"standardConceptRecordCompleteness","CHECK_LEVEL":"FIELD","CHECK_DESCRIPTION":"The number and percent of records with a value of 0 in the standard concept field drug_concept_id in the DRUG_ERA table.","CDM_TABLE_NAME":"DRUG_ERA","CDM_FIELD_NAME":"drug_concept_id","SQL_FILE":"field_concept_record_completeness.sql","CATEGORY":"Completeness","SUBCATEGORY":"","CONTEXT":"Verification","checkId":941,"FAILED":0,"THRESHOLD_VALUE":0,"_row":"11.37"},{"NUM_VIOLATED_ROWS":0,"PCT_VIOLATED_ROWS":0,"NUM_DENOMINATOR_ROWS":1056178461,"EXECUTION_TIME":"0.605991 secs","QUERY_TEXT":"/*********\r\nCONCEPT_RECORD_COMPLETENESS\r\nnumber of 0s / total number of records \r\n\r\nParameters used in this template:\r\ncdmDatabaseSchema = cdm_ibm_mdcd_v993.dbo\r\ncdmTableName = CONDITION_ERA\r\ncdmFieldName = condition_concept_id\r\n\r\n**********/\r\n\r\nSELECT num_violated_rows, CASE WHEN denominator.num_rows = 0 THEN 0 ELSE 1.0*num_violated_rows/denominator.num_rows END  AS pct_violated_rows, \r\n  denominator.num_rows as num_denominator_rows\r\nFROM\r\n(\r\n\tSELECT COUNT_BIG(violated_rows.violating_field) AS num_violated_rows\r\n\tFROM\r\n\t(\r\n\t\tSELECT 'CONDITION_ERA.condition_concept_id' AS violating_field, cdmTable.* \r\n\t\tFROM cdm_ibm_mdcd_v993.dbo.CONDITION_ERA cdmTable\r\n\t\t\r\n\t\tWHERE cdmTable.condition_concept_id = 0 \r\n\t) violated_rows\r\n) violated_row_count,\r\n( \r\n\tSELECT COUNT_BIG(*) AS num_rows\r\n\tFROM cdm_ibm_mdcd_v993.dbo.CONDITION_ERA cdmTable\r\n\t\r\n\t\r\n) denominator\r\n;\r\n","CHECK_NAME":"standardConceptRecordCompleteness","CHECK_LEVEL":"FIELD","CHECK_DESCRIPTION":"The number and percent of records with a value of 0 in the standard concept field condition_concept_id in the CONDITION_ERA table.","CDM_TABLE_NAME":"CONDITION_ERA","CDM_FIELD_NAME":"condition_concept_id","SQL_FILE":"field_concept_record_completeness.sql","CATEGORY":"Completeness","SUBCATEGORY":"","CONTEXT":"Verification","checkId":942,"FAILED":0,"THRESHOLD_VALUE":0,"_row":"11.38"},{"NUM_VIOLATED_ROWS":28095636,"PCT_VIOLATED_ROWS":1,"NUM_DENOMINATOR_ROWS":28095636,"EXECUTION_TIME":"1.269953 secs","QUERY_TEXT":"/*********\r\nCONCEPT_RECORD_COMPLETENESS\r\nnumber of 0s / total number of records \r\n\r\nParameters used in this template:\r\ncdmDatabaseSchema = cdm_ibm_mdcd_v993.dbo\r\ncdmTableName = PERSON\r\ncdmFieldName = gender_source_concept_id\r\n\r\n**********/\r\n\r\nSELECT num_violated_rows, CASE WHEN denominator.num_rows = 0 THEN 0 ELSE 1.0*num_violated_rows/denominator.num_rows END  AS pct_violated_rows, \r\n  denominator.num_rows as num_denominator_rows\r\nFROM\r\n(\r\n\tSELECT COUNT_BIG(violated_rows.violating_field) AS num_violated_rows\r\n\tFROM\r\n\t(\r\n\t\tSELECT 'PERSON.gender_source_concept_id' AS violating_field, cdmTable.* \r\n\t\tFROM cdm_ibm_mdcd_v993.dbo.PERSON cdmTable\r\n\t\t\r\n\t\tWHERE cdmTable.gender_source_concept_id = 0 \r\n\t) violated_rows\r\n) violated_row_count,\r\n( \r\n\tSELECT COUNT_BIG(*) AS num_rows\r\n\tFROM cdm_ibm_mdcd_v993.dbo.PERSON cdmTable\r\n\t\r\n\t\r\n) denominator\r\n;\r\n","CHECK_NAME":"sourceConceptRecordCompleteness","CHECK_LEVEL":"FIELD","CHECK_DESCRIPTION":"The number and percent of records with a value of 0 in the source concept field gender_source_concept_id in the PERSON table.","CDM_TABLE_NAME":"PERSON","CDM_FIELD_NAME":"gender_source_concept_id","SQL_FILE":"field_concept_record_completeness.sql","CATEGORY":"Completeness","SUBCATEGORY":"","CONTEXT":"Verification","checkId":943,"FAILED":0,"THRESHOLD_VALUE":100,"_row":"12.1"},{"NUM_VIOLATED_ROWS":28095636,"PCT_VIOLATED_ROWS":1,"NUM_DENOMINATOR_ROWS":28095636,"EXECUTION_TIME":"0.775987 secs","QUERY_TEXT":"/*********\r\nCONCEPT_RECORD_COMPLETENESS\r\nnumber of 0s / total number of records \r\n\r\nParameters used in this template:\r\ncdmDatabaseSchema = cdm_ibm_mdcd_v993.dbo\r\ncdmTableName = PERSON\r\ncdmFieldName = race_source_concept_id\r\n\r\n**********/\r\n\r\nSELECT num_violated_rows, CASE WHEN denominator.num_rows = 0 THEN 0 ELSE 1.0*num_violated_rows/denominator.num_rows END  AS pct_violated_rows, \r\n  denominator.num_rows as num_denominator_rows\r\nFROM\r\n(\r\n\tSELECT COUNT_BIG(violated_rows.violating_field) AS num_violated_rows\r\n\tFROM\r\n\t(\r\n\t\tSELECT 'PERSON.race_source_concept_id' AS violating_field, cdmTable.* \r\n\t\tFROM cdm_ibm_mdcd_v993.dbo.PERSON cdmTable\r\n\t\t\r\n\t\tWHERE cdmTable.race_source_concept_id = 0 \r\n\t) violated_rows\r\n) violated_row_count,\r\n( \r\n\tSELECT COUNT_BIG(*) AS num_rows\r\n\tFROM cdm_ibm_mdcd_v993.dbo.PERSON cdmTable\r\n\t\r\n\t\r\n) denominator\r\n;\r\n","CHECK_NAME":"sourceConceptRecordCompleteness","CHECK_LEVEL":"FIELD","CHECK_DESCRIPTION":"The number and percent of records with a value of 0 in the source concept field race_source_concept_id in the PERSON table.","CDM_TABLE_NAME":"PERSON","CDM_FIELD_NAME":"race_source_concept_id","SQL_FILE":"field_concept_record_completeness.sql","CATEGORY":"Completeness","SUBCATEGORY":"","CONTEXT":"Verification","checkId":944,"FAILED":0,"THRESHOLD_VALUE":100,"_row":"12.2"},{"NUM_VIOLATED_ROWS":28095636,"PCT_VIOLATED_ROWS":1,"NUM_DENOMINATOR_ROWS":28095636,"EXECUTION_TIME":"0.922993 secs","QUERY_TEXT":"/*********\r\nCONCEPT_RECORD_COMPLETENESS\r\nnumber of 0s / total number of records \r\n\r\nParameters used in this template:\r\ncdmDatabaseSchema = cdm_ibm_mdcd_v993.dbo\r\ncdmTableName = PERSON\r\ncdmFieldName = ethnicity_source_concept_id\r\n\r\n**********/\r\n\r\nSELECT num_violated_rows, CASE WHEN denominator.num_rows = 0 THEN 0 ELSE 1.0*num_violated_rows/denominator.num_rows END  AS pct_violated_rows, \r\n  denominator.num_rows as num_denominator_rows\r\nFROM\r\n(\r\n\tSELECT COUNT_BIG(violated_rows.violating_field) AS num_violated_rows\r\n\tFROM\r\n\t(\r\n\t\tSELECT 'PERSON.ethnicity_source_concept_id' AS violating_field, cdmTable.* \r\n\t\tFROM cdm_ibm_mdcd_v993.dbo.PERSON cdmTable\r\n\t\t\r\n\t\tWHERE cdmTable.ethnicity_source_concept_id = 0 \r\n\t) violated_rows\r\n) violated_row_count,\r\n( \r\n\tSELECT COUNT_BIG(*) AS num_rows\r\n\tFROM cdm_ibm_mdcd_v993.dbo.PERSON cdmTable\r\n\t\r\n\t\r\n) denominator\r\n;\r\n","CHECK_NAME":"sourceConceptRecordCompleteness","CHECK_LEVEL":"FIELD","CHECK_DESCRIPTION":"The number and percent of records with a value of 0 in the source concept field ethnicity_source_concept_id in the PERSON table.","CDM_TABLE_NAME":"PERSON","CDM_FIELD_NAME":"ethnicity_source_concept_id","SQL_FILE":"field_concept_record_completeness.sql","CATEGORY":"Completeness","SUBCATEGORY":"","CONTEXT":"Verification","checkId":945,"FAILED":0,"THRESHOLD_VALUE":100,"_row":"12.3"},{"NUM_VIOLATED_ROWS":1680542588,"PCT_VIOLATED_ROWS":1,"NUM_DENOMINATOR_ROWS":1680542588,"EXECUTION_TIME":"0.980942 secs","QUERY_TEXT":"/*********\r\nCONCEPT_RECORD_COMPLETENESS\r\nnumber of 0s / total number of records \r\n\r\nParameters used in this template:\r\ncdmDatabaseSchema = cdm_ibm_mdcd_v993.dbo\r\ncdmTableName = VISIT_OCCURRENCE\r\ncdmFieldName = visit_source_concept_id\r\n\r\n**********/\r\n\r\nSELECT num_violated_rows, CASE WHEN denominator.num_rows = 0 THEN 0 ELSE 1.0*num_violated_rows/denominator.num_rows END  AS pct_violated_rows, \r\n  denominator.num_rows as num_denominator_rows\r\nFROM\r\n(\r\n\tSELECT COUNT_BIG(violated_rows.violating_field) AS num_violated_rows\r\n\tFROM\r\n\t(\r\n\t\tSELECT 'VISIT_OCCURRENCE.visit_source_concept_id' AS violating_field, cdmTable.* \r\n\t\tFROM cdm_ibm_mdcd_v993.dbo.VISIT_OCCURRENCE cdmTable\r\n\t\t\r\n\t\tWHERE cdmTable.visit_source_concept_id = 0 \r\n\t) violated_rows\r\n) violated_row_count,\r\n( \r\n\tSELECT COUNT_BIG(*) AS num_rows\r\n\tFROM cdm_ibm_mdcd_v993.dbo.VISIT_OCCURRENCE cdmTable\r\n\t\r\n\t\r\n) denominator\r\n;\r\n","CHECK_NAME":"sourceConceptRecordCompleteness","CHECK_LEVEL":"FIELD","CHECK_DESCRIPTION":"The number and percent of records with a value of 0 in the source concept field visit_source_concept_id in the VISIT_OCCURRENCE table.","CDM_TABLE_NAME":"VISIT_OCCURRENCE","CDM_FIELD_NAME":"visit_source_concept_id","SQL_FILE":"field_concept_record_completeness.sql","CATEGORY":"Completeness","SUBCATEGORY":"","CONTEXT":"Verification","checkId":946,"FAILED":0,"THRESHOLD_VALUE":100,"_row":"12.4"},{"NUM_VIOLATED_ROWS":370238,"PCT_VIOLATED_ROWS":0.0001,"NUM_DENOMINATOR_ROWS":2589059072,"EXECUTION_TIME":"1.403958 secs","QUERY_TEXT":"/*********\r\nCONCEPT_RECORD_COMPLETENESS\r\nnumber of 0s / total number of records \r\n\r\nParameters used in this template:\r\ncdmDatabaseSchema = cdm_ibm_mdcd_v993.dbo\r\ncdmTableName = CONDITION_OCCURRENCE\r\ncdmFieldName = condition_source_concept_id\r\n\r\n**********/\r\n\r\nSELECT num_violated_rows, CASE WHEN denominator.num_rows = 0 THEN 0 ELSE 1.0*num_violated_rows/denominator.num_rows END  AS pct_violated_rows, \r\n  denominator.num_rows as num_denominator_rows\r\nFROM\r\n(\r\n\tSELECT COUNT_BIG(violated_rows.violating_field) AS num_violated_rows\r\n\tFROM\r\n\t(\r\n\t\tSELECT 'CONDITION_OCCURRENCE.condition_source_concept_id' AS violating_field, cdmTable.* \r\n\t\tFROM cdm_ibm_mdcd_v993.dbo.CONDITION_OCCURRENCE cdmTable\r\n\t\t\r\n\t\tWHERE cdmTable.condition_source_concept_id = 0 \r\n\t) violated_rows\r\n) violated_row_count,\r\n( \r\n\tSELECT COUNT_BIG(*) AS num_rows\r\n\tFROM cdm_ibm_mdcd_v993.dbo.CONDITION_OCCURRENCE cdmTable\r\n\t\r\n\t\r\n) denominator\r\n;\r\n","CHECK_NAME":"sourceConceptRecordCompleteness","CHECK_LEVEL":"FIELD","CHECK_DESCRIPTION":"The number and percent of records with a value of 0 in the source concept field condition_source_concept_id in the CONDITION_OCCURRENCE table.","CDM_TABLE_NAME":"CONDITION_OCCURRENCE","CDM_FIELD_NAME":"condition_source_concept_id","SQL_FILE":"field_concept_record_completeness.sql","CATEGORY":"Completeness","SUBCATEGORY":"","CONTEXT":"Verification","checkId":947,"FAILED":0,"THRESHOLD_VALUE":10,"_row":"12.5"},{"NUM_VIOLATED_ROWS":3273467,"PCT_VIOLATED_ROWS":0.0029,"NUM_DENOMINATOR_ROWS":1125494098,"EXECUTION_TIME":"1.498962 secs","QUERY_TEXT":"/*********\r\nCONCEPT_RECORD_COMPLETENESS\r\nnumber of 0s / total number of records \r\n\r\nParameters used in this template:\r\ncdmDatabaseSchema = cdm_ibm_mdcd_v993.dbo\r\ncdmTableName = DRUG_EXPOSURE\r\ncdmFieldName = drug_source_concept_id\r\n\r\n**********/\r\n\r\nSELECT num_violated_rows, CASE WHEN denominator.num_rows = 0 THEN 0 ELSE 1.0*num_violated_rows/denominator.num_rows END  AS pct_violated_rows, \r\n  denominator.num_rows as num_denominator_rows\r\nFROM\r\n(\r\n\tSELECT COUNT_BIG(violated_rows.violating_field) AS num_violated_rows\r\n\tFROM\r\n\t(\r\n\t\tSELECT 'DRUG_EXPOSURE.drug_source_concept_id' AS violating_field, cdmTable.* \r\n\t\tFROM cdm_ibm_mdcd_v993.dbo.DRUG_EXPOSURE cdmTable\r\n\t\t\r\n\t\tWHERE cdmTable.drug_source_concept_id = 0 \r\n\t) violated_rows\r\n) violated_row_count,\r\n( \r\n\tSELECT COUNT_BIG(*) AS num_rows\r\n\tFROM cdm_ibm_mdcd_v993.dbo.DRUG_EXPOSURE cdmTable\r\n\t\r\n\t\r\n) denominator\r\n;\r\n","CHECK_NAME":"sourceConceptRecordCompleteness","CHECK_LEVEL":"FIELD","CHECK_DESCRIPTION":"The number and percent of records with a value of 0 in the source concept field drug_source_concept_id in the DRUG_EXPOSURE table.","CDM_TABLE_NAME":"DRUG_EXPOSURE","CDM_FIELD_NAME":"drug_source_concept_id","SQL_FILE":"field_concept_record_completeness.sql","CATEGORY":"Completeness","SUBCATEGORY":"","CONTEXT":"Verification","checkId":948,"FAILED":0,"THRESHOLD_VALUE":10,"_row":"12.6"},{"NUM_VIOLATED_ROWS":193116299,"PCT_VIOLATED_ROWS":0.0984,"NUM_DENOMINATOR_ROWS":1962984994,"EXECUTION_TIME":"1.404952 secs","QUERY_TEXT":"/*********\r\nCONCEPT_RECORD_COMPLETENESS\r\nnumber of 0s / total number of records \r\n\r\nParameters used in this template:\r\ncdmDatabaseSchema = cdm_ibm_mdcd_v993.dbo\r\ncdmTableName = PROCEDURE_OCCURRENCE\r\ncdmFieldName = procedure_source_concept_id\r\n\r\n**********/\r\n\r\nSELECT num_violated_rows, CASE WHEN denominator.num_rows = 0 THEN 0 ELSE 1.0*num_violated_rows/denominator.num_rows END  AS pct_violated_rows, \r\n  denominator.num_rows as num_denominator_rows\r\nFROM\r\n(\r\n\tSELECT COUNT_BIG(violated_rows.violating_field) AS num_violated_rows\r\n\tFROM\r\n\t(\r\n\t\tSELECT 'PROCEDURE_OCCURRENCE.procedure_source_concept_id' AS violating_field, cdmTable.* \r\n\t\tFROM cdm_ibm_mdcd_v993.dbo.PROCEDURE_OCCURRENCE cdmTable\r\n\t\t\r\n\t\tWHERE cdmTable.procedure_source_concept_id = 0 \r\n\t) violated_rows\r\n) violated_row_count,\r\n( \r\n\tSELECT COUNT_BIG(*) AS num_rows\r\n\tFROM cdm_ibm_mdcd_v993.dbo.PROCEDURE_OCCURRENCE cdmTable\r\n\t\r\n\t\r\n) denominator\r\n;\r\n","CHECK_NAME":"sourceConceptRecordCompleteness","CHECK_LEVEL":"FIELD","CHECK_DESCRIPTION":"The number and percent of records with a value of 0 in the source concept field procedure_source_concept_id in the PROCEDURE_OCCURRENCE table.","CDM_TABLE_NAME":"PROCEDURE_OCCURRENCE","CDM_FIELD_NAME":"procedure_source_concept_id","SQL_FILE":"field_concept_record_completeness.sql","CATEGORY":"Completeness","SUBCATEGORY":"","CONTEXT":"Verification","checkId":949,"FAILED":0,"THRESHOLD_VALUE":100,"_row":"12.7"},{"NUM_VIOLATED_ROWS":0,"PCT_VIOLATED_ROWS":0,"NUM_DENOMINATOR_ROWS":128742181,"EXECUTION_TIME":"0.821973 secs","QUERY_TEXT":"/*********\r\nCONCEPT_RECORD_COMPLETENESS\r\nnumber of 0s / total number of records \r\n\r\nParameters used in this template:\r\ncdmDatabaseSchema = cdm_ibm_mdcd_v993.dbo\r\ncdmTableName = DEVICE_EXPOSURE\r\ncdmFieldName = device_source_concept_id\r\n\r\n**********/\r\n\r\nSELECT num_violated_rows, CASE WHEN denominator.num_rows = 0 THEN 0 ELSE 1.0*num_violated_rows/denominator.num_rows END  AS pct_violated_rows, \r\n  denominator.num_rows as num_denominator_rows\r\nFROM\r\n(\r\n\tSELECT COUNT_BIG(violated_rows.violating_field) AS num_violated_rows\r\n\tFROM\r\n\t(\r\n\t\tSELECT 'DEVICE_EXPOSURE.device_source_concept_id' AS violating_field, cdmTable.* \r\n\t\tFROM cdm_ibm_mdcd_v993.dbo.DEVICE_EXPOSURE cdmTable\r\n\t\t\r\n\t\tWHERE cdmTable.device_source_concept_id = 0 \r\n\t) violated_rows\r\n) violated_row_count,\r\n( \r\n\tSELECT COUNT_BIG(*) AS num_rows\r\n\tFROM cdm_ibm_mdcd_v993.dbo.DEVICE_EXPOSURE cdmTable\r\n\t\r\n\t\r\n) denominator\r\n;\r\n","CHECK_NAME":"sourceConceptRecordCompleteness","CHECK_LEVEL":"FIELD","CHECK_DESCRIPTION":"The number and percent of records with a value of 0 in the source concept field device_source_concept_id in the DEVICE_EXPOSURE table.","CDM_TABLE_NAME":"DEVICE_EXPOSURE","CDM_FIELD_NAME":"device_source_concept_id","SQL_FILE":"field_concept_record_completeness.sql","CATEGORY":"Completeness","SUBCATEGORY":"","CONTEXT":"Verification","checkId":950,"FAILED":0,"THRESHOLD_VALUE":100,"_row":"12.8"},{"NUM_VIOLATED_ROWS":0,"PCT_VIOLATED_ROWS":0,"NUM_DENOMINATOR_ROWS":543034374,"EXECUTION_TIME":"0.605985 secs","QUERY_TEXT":"/*********\r\nCONCEPT_RECORD_COMPLETENESS\r\nnumber of 0s / total number of records \r\n\r\nParameters used in this template:\r\ncdmDatabaseSchema = cdm_ibm_mdcd_v993.dbo\r\ncdmTableName = MEASUREMENT\r\ncdmFieldName = measurement_source_concept_id\r\n\r\n**********/\r\n\r\nSELECT num_violated_rows, CASE WHEN denominator.num_rows = 0 THEN 0 ELSE 1.0*num_violated_rows/denominator.num_rows END  AS pct_violated_rows, \r\n  denominator.num_rows as num_denominator_rows\r\nFROM\r\n(\r\n\tSELECT COUNT_BIG(violated_rows.violating_field) AS num_violated_rows\r\n\tFROM\r\n\t(\r\n\t\tSELECT 'MEASUREMENT.measurement_source_concept_id' AS violating_field, cdmTable.* \r\n\t\tFROM cdm_ibm_mdcd_v993.dbo.MEASUREMENT cdmTable\r\n\t\t\r\n\t\tWHERE cdmTable.measurement_source_concept_id = 0 \r\n\t) violated_rows\r\n) violated_row_count,\r\n( \r\n\tSELECT COUNT_BIG(*) AS num_rows\r\n\tFROM cdm_ibm_mdcd_v993.dbo.MEASUREMENT cdmTable\r\n\t\r\n\t\r\n) denominator\r\n;\r\n","CHECK_NAME":"sourceConceptRecordCompleteness","CHECK_LEVEL":"FIELD","CHECK_DESCRIPTION":"The number and percent of records with a value of 0 in the source concept field measurement_source_concept_id in the MEASUREMENT table.","CDM_TABLE_NAME":"MEASUREMENT","CDM_FIELD_NAME":"measurement_source_concept_id","SQL_FILE":"field_concept_record_completeness.sql","CATEGORY":"Completeness","SUBCATEGORY":"","CONTEXT":"Verification","checkId":951,"FAILED":0,"THRESHOLD_VALUE":100,"_row":"12.9"},{"NUM_VIOLATED_ROWS":1957264378,"PCT_VIOLATED_ROWS":1,"NUM_DENOMINATOR_ROWS":1957264378,"EXECUTION_TIME":"0.837925 secs","QUERY_TEXT":"/*********\r\nCONCEPT_RECORD_COMPLETENESS\r\nnumber of 0s / total number of records \r\n\r\nParameters used in this template:\r\ncdmDatabaseSchema = cdm_ibm_mdcd_v993.dbo\r\ncdmTableName = VISIT_DETAIL\r\ncdmFieldName = visit_detail_source_concept_id\r\n\r\n**********/\r\n\r\nSELECT num_violated_rows, CASE WHEN denominator.num_rows = 0 THEN 0 ELSE 1.0*num_violated_rows/denominator.num_rows END  AS pct_violated_rows, \r\n  denominator.num_rows as num_denominator_rows\r\nFROM\r\n(\r\n\tSELECT COUNT_BIG(violated_rows.violating_field) AS num_violated_rows\r\n\tFROM\r\n\t(\r\n\t\tSELECT 'VISIT_DETAIL.visit_detail_source_concept_id' AS violating_field, cdmTable.* \r\n\t\tFROM cdm_ibm_mdcd_v993.dbo.VISIT_DETAIL cdmTable\r\n\t\t\r\n\t\tWHERE cdmTable.visit_detail_source_concept_id = 0 \r\n\t) violated_rows\r\n) violated_row_count,\r\n( \r\n\tSELECT COUNT_BIG(*) AS num_rows\r\n\tFROM cdm_ibm_mdcd_v993.dbo.VISIT_DETAIL cdmTable\r\n\t\r\n\t\r\n) denominator\r\n;\r\n","CHECK_NAME":"sourceConceptRecordCompleteness","CHECK_LEVEL":"FIELD","CHECK_DESCRIPTION":"The number and percent of records with a value of 0 in the source concept field visit_detail_source_concept_id in the VISIT_DETAIL table.","CDM_TABLE_NAME":"VISIT_DETAIL","CDM_FIELD_NAME":"visit_detail_source_concept_id","SQL_FILE":"field_concept_record_completeness.sql","CATEGORY":"Completeness","SUBCATEGORY":"","CONTEXT":"Verification","checkId":952,"FAILED":0,"THRESHOLD_VALUE":100,"_row":"12.10"},{"NUM_VIOLATED_ROWS":1957264378,"PCT_VIOLATED_ROWS":1,"NUM_DENOMINATOR_ROWS":1957264378,"EXECUTION_TIME":"0.752983 secs","QUERY_TEXT":"/*********\r\nCONCEPT_RECORD_COMPLETENESS\r\nnumber of 0s / total number of records \r\n\r\nParameters used in this template:\r\ncdmDatabaseSchema = cdm_ibm_mdcd_v993.dbo\r\ncdmTableName = VISIT_DETAIL\r\ncdmFieldName = admitting_source_concept_id\r\n\r\n**********/\r\n\r\nSELECT num_violated_rows, CASE WHEN denominator.num_rows = 0 THEN 0 ELSE 1.0*num_violated_rows/denominator.num_rows END  AS pct_violated_rows, \r\n  denominator.num_rows as num_denominator_rows\r\nFROM\r\n(\r\n\tSELECT COUNT_BIG(violated_rows.violating_field) AS num_violated_rows\r\n\tFROM\r\n\t(\r\n\t\tSELECT 'VISIT_DETAIL.admitting_source_concept_id' AS violating_field, cdmTable.* \r\n\t\tFROM cdm_ibm_mdcd_v993.dbo.VISIT_DETAIL cdmTable\r\n\t\t\r\n\t\tWHERE cdmTable.admitting_source_concept_id = 0 \r\n\t) violated_rows\r\n) violated_row_count,\r\n( \r\n\tSELECT COUNT_BIG(*) AS num_rows\r\n\tFROM cdm_ibm_mdcd_v993.dbo.VISIT_DETAIL cdmTable\r\n\t\r\n\t\r\n) denominator\r\n;\r\n","CHECK_NAME":"sourceConceptRecordCompleteness","CHECK_LEVEL":"FIELD","CHECK_DESCRIPTION":"The number and percent of records with a value of 0 in the source concept field admitting_source_concept_id in the VISIT_DETAIL table.","CDM_TABLE_NAME":"VISIT_DETAIL","CDM_FIELD_NAME":"admitting_source_concept_id","SQL_FILE":"field_concept_record_completeness.sql","CATEGORY":"Completeness","SUBCATEGORY":"","CONTEXT":"Verification","checkId":953,"FAILED":0,"THRESHOLD_VALUE":100,"_row":"12.11"},{"NUM_VIOLATED_ROWS":1318398608,"PCT_VIOLATED_ROWS":0.5809,"NUM_DENOMINATOR_ROWS":2269399531,"EXECUTION_TIME":"0.960967 secs","QUERY_TEXT":"/*********\r\nCONCEPT_RECORD_COMPLETENESS\r\nnumber of 0s / total number of records *for the OBSERVATION.unit_concept_id and MEASUREMENT.unit_concept_id \r\nthe numerator and denominator are limited to records where value_as_number IS NOT NULL\r\n\r\nParameters used in this template:\r\ncdmDatabaseSchema = cdm_ibm_mdcd_v993.dbo\r\ncdmTableName = OBSERVATION\r\ncdmFieldName = observation_source_concept_id\r\n\r\n**********/\r\n\r\nSELECT num_violated_rows, CASE WHEN denominator.num_rows = 0 THEN 0 ELSE 1.0*num_violated_rows/denominator.num_rows END  AS pct_violated_rows, \r\n  denominator.num_rows as num_denominator_rows\r\nFROM\r\n(\r\n\tSELECT COUNT_BIG(violated_rows.violating_field) AS num_violated_rows\r\n\tFROM\r\n\t(\r\n\t\tSELECT 'OBSERVATION.observation_source_concept_id' AS violating_field, cdmTable.* \r\n\t\tFROM cdm_ibm_mdcd_v993.dbo.OBSERVATION cdmTable\r\n\t\t\r\n\t\tWHERE cdmTable.observation_source_concept_id = 0 \r\n\t) violated_rows\r\n) violated_row_count,\r\n( \r\n\tSELECT COUNT_BIG(*) AS num_rows\r\n\tFROM cdm_ibm_mdcd_v993.dbo.OBSERVATION cdmTable\r\n\t\r\n\t\r\n) denominator\r\n;\r\n","CHECK_NAME":"sourceConceptRecordCompleteness","CHECK_LEVEL":"FIELD","CHECK_DESCRIPTION":"The number and percent of records with a value of 0 in the source concept field observation_source_concept_id in the OBSERVATION table.","CDM_TABLE_NAME":"OBSERVATION","CDM_FIELD_NAME":"observation_source_concept_id","SQL_FILE":"field_concept_record_completeness.sql","CATEGORY":"Completeness","SUBCATEGORY":"","CONTEXT":"Verification","checkId":954,"FAILED":0,"THRESHOLD_VALUE":100,"_row":"12.12"},{"NUM_VIOLATED_ROWS":1312287,"PCT_VIOLATED_ROWS":1,"NUM_DENOMINATOR_ROWS":1312287,"EXECUTION_TIME":"0.274994 secs","QUERY_TEXT":"/*********\r\nCONCEPT_RECORD_COMPLETENESS\r\nnumber of 0s / total number of records \r\n\r\nParameters used in this template:\r\ncdmDatabaseSchema = cdm_ibm_mdcd_v993.dbo\r\ncdmTableName = PROVIDER\r\ncdmFieldName = specialty_source_concept_id\r\n\r\n**********/\r\n\r\nSELECT num_violated_rows, CASE WHEN denominator.num_rows = 0 THEN 0 ELSE 1.0*num_violated_rows/denominator.num_rows END  AS pct_violated_rows, \r\n  denominator.num_rows as num_denominator_rows\r\nFROM\r\n(\r\n\tSELECT COUNT_BIG(violated_rows.violating_field) AS num_violated_rows\r\n\tFROM\r\n\t(\r\n\t\tSELECT 'PROVIDER.specialty_source_concept_id' AS violating_field, cdmTable.* \r\n\t\tFROM cdm_ibm_mdcd_v993.dbo.PROVIDER cdmTable\r\n\t\t\r\n\t\tWHERE cdmTable.specialty_source_concept_id = 0 \r\n\t) violated_rows\r\n) violated_row_count,\r\n( \r\n\tSELECT COUNT_BIG(*) AS num_rows\r\n\tFROM cdm_ibm_mdcd_v993.dbo.PROVIDER cdmTable\r\n\t\r\n\t\r\n) denominator\r\n;\r\n","CHECK_NAME":"sourceConceptRecordCompleteness","CHECK_LEVEL":"FIELD","CHECK_DESCRIPTION":"The number and percent of records with a value of 0 in the source concept field specialty_source_concept_id in the PROVIDER table.","CDM_TABLE_NAME":"PROVIDER","CDM_FIELD_NAME":"specialty_source_concept_id","SQL_FILE":"field_concept_record_completeness.sql","CATEGORY":"Completeness","SUBCATEGORY":"","CONTEXT":"Verification","checkId":955,"FAILED":0,"THRESHOLD_VALUE":100,"_row":"12.13"},{"NUM_VIOLATED_ROWS":0,"PCT_VIOLATED_ROWS":0,"NUM_DENOMINATOR_ROWS":2,"EXECUTION_TIME":"1.916947 secs","QUERY_TEXT":"/*********\r\nSOURCE_VALUE_COMPLETENESS\r\nnumber of source values with 0 standard concept / number of distinct source values\r\n\r\nParameters used in this template:\r\ncdmDatabaseSchema = cdm_ibm_mdcd_v993.dbo\r\ncdmTableName = PERSON\r\ncdmFieldName = gender_source_value\r\nstandardConceptFieldName = GENDER_CONCEPT_ID\r\n\r\n**********/\r\n\r\nSELECT num_violated_rows, CASE WHEN denominator.num_rows = 0 THEN 0 ELSE 1.0*num_violated_rows/denominator.num_rows END  AS pct_violated_rows, \r\n  denominator.num_rows as num_denominator_rows\r\nFROM\r\n(\r\n\tSELECT COUNT_BIG(violated_rows.violating_field) AS num_violated_rows\r\n\tFROM\r\n\t(\r\n\t\tSELECT DISTINCT 'PERSON.gender_source_value' AS violating_field, cdmTable.gender_source_value\r\n\t\tFROM cdm_ibm_mdcd_v993.dbo.PERSON cdmTable\r\n\t\t\r\n\t\tWHERE cdmTable.GENDER_CONCEPT_ID = 0\r\n\t) violated_rows\r\n) violated_row_count,\r\n( \r\n\tSELECT COUNT_BIG(distinct cdmTable.gender_source_value) + COUNT(DISTINCT CASE WHEN cdmTable.gender_source_value IS NULL THEN 1 END)  AS num_rows\r\n\tFROM cdm_ibm_mdcd_v993.dbo.PERSON cdmTable\r\n\t\r\n) denominator\r\n;\r\n","CHECK_NAME":"sourceValueCompleteness","CHECK_LEVEL":"FIELD","CHECK_DESCRIPTION":"The number and percent of distinct source values in the gender_source_value field of the PERSON table mapped to 0.","CDM_TABLE_NAME":"PERSON","CDM_FIELD_NAME":"gender_source_value","SQL_FILE":"field_source_value_completeness.sql","CATEGORY":"Completeness","SUBCATEGORY":"","CONTEXT":"Verification","checkId":956,"FAILED":0,"THRESHOLD_VALUE":100,"_row":"13.1"},{"NUM_VIOLATED_ROWS":3,"PCT_VIOLATED_ROWS":0.6,"NUM_DENOMINATOR_ROWS":5,"EXECUTION_TIME":"2.913930 secs","QUERY_TEXT":"/*********\r\nSOURCE_VALUE_COMPLETENESS\r\nnumber of source values with 0 standard concept / number of distinct source values\r\n\r\nParameters used in this template:\r\ncdmDatabaseSchema = cdm_ibm_mdcd_v993.dbo\r\ncdmTableName = PERSON\r\ncdmFieldName = race_source_value\r\nstandardConceptFieldName = RACE_CONCEPT_ID\r\n\r\n**********/\r\n\r\nSELECT num_violated_rows, CASE WHEN denominator.num_rows = 0 THEN 0 ELSE 1.0*num_violated_rows/denominator.num_rows END  AS pct_violated_rows, \r\n  denominator.num_rows as num_denominator_rows\r\nFROM\r\n(\r\n\tSELECT COUNT_BIG(violated_rows.violating_field) AS num_violated_rows\r\n\tFROM\r\n\t(\r\n\t\tSELECT DISTINCT 'PERSON.race_source_value' AS violating_field, cdmTable.race_source_value\r\n\t\tFROM cdm_ibm_mdcd_v993.dbo.PERSON cdmTable\r\n\t\t\r\n\t\tWHERE cdmTable.RACE_CONCEPT_ID = 0\r\n\t) violated_rows\r\n) violated_row_count,\r\n( \r\n\tSELECT COUNT_BIG(distinct cdmTable.race_source_value) + COUNT(DISTINCT CASE WHEN cdmTable.race_source_value IS NULL THEN 1 END)  AS num_rows\r\n\tFROM cdm_ibm_mdcd_v993.dbo.PERSON cdmTable\r\n\t\r\n) denominator\r\n;\r\n","CHECK_NAME":"sourceValueCompleteness","CHECK_LEVEL":"FIELD","CHECK_DESCRIPTION":"The number and percent of distinct source values in the race_source_value field of the PERSON table mapped to 0.","CDM_TABLE_NAME":"PERSON","CDM_FIELD_NAME":"race_source_value","SQL_FILE":"field_source_value_completeness.sql","CATEGORY":"Completeness","SUBCATEGORY":"","CONTEXT":"Verification","checkId":957,"FAILED":0,"THRESHOLD_VALUE":100,"_row":"13.2"},{"NUM_VIOLATED_ROWS":4,"PCT_VIOLATED_ROWS":0.8,"NUM_DENOMINATOR_ROWS":5,"EXECUTION_TIME":"2.159936 secs","QUERY_TEXT":"/*********\r\nSOURCE_VALUE_COMPLETENESS\r\nnumber of source values with 0 standard concept / number of distinct source values\r\n\r\nParameters used in this template:\r\ncdmDatabaseSchema = cdm_ibm_mdcd_v993.dbo\r\ncdmTableName = PERSON\r\ncdmFieldName = ethnicity_source_value\r\nstandardConceptFieldName = ETHNICITY_CONCEPT_ID\r\n\r\n**********/\r\n\r\nSELECT num_violated_rows, CASE WHEN denominator.num_rows = 0 THEN 0 ELSE 1.0*num_violated_rows/denominator.num_rows END  AS pct_violated_rows, \r\n  denominator.num_rows as num_denominator_rows\r\nFROM\r\n(\r\n\tSELECT COUNT_BIG(violated_rows.violating_field) AS num_violated_rows\r\n\tFROM\r\n\t(\r\n\t\tSELECT DISTINCT 'PERSON.ethnicity_source_value' AS violating_field, cdmTable.ethnicity_source_value\r\n\t\tFROM cdm_ibm_mdcd_v993.dbo.PERSON cdmTable\r\n\t\t\r\n\t\tWHERE cdmTable.ETHNICITY_CONCEPT_ID = 0\r\n\t) violated_rows\r\n) violated_row_count,\r\n( \r\n\tSELECT COUNT_BIG(distinct cdmTable.ethnicity_source_value) + COUNT(DISTINCT CASE WHEN cdmTable.ethnicity_source_value IS NULL THEN 1 END)  AS num_rows\r\n\tFROM cdm_ibm_mdcd_v993.dbo.PERSON cdmTable\r\n\t\r\n) denominator\r\n;\r\n","CHECK_NAME":"sourceValueCompleteness","CHECK_LEVEL":"FIELD","CHECK_DESCRIPTION":"The number and percent of distinct source values in the ethnicity_source_value field of the PERSON table mapped to 0.","CDM_TABLE_NAME":"PERSON","CDM_FIELD_NAME":"ethnicity_source_value","SQL_FILE":"field_source_value_completeness.sql","CATEGORY":"Completeness","SUBCATEGORY":"","CONTEXT":"Verification","checkId":958,"FAILED":0,"THRESHOLD_VALUE":100,"_row":"13.3"},{"NUM_VIOLATED_ROWS":0,"PCT_VIOLATED_ROWS":0,"NUM_DENOMINATOR_ROWS":4,"EXECUTION_TIME":"1.736941 secs","QUERY_TEXT":"/*********\r\nSOURCE_VALUE_COMPLETENESS\r\nnumber of source values with 0 standard concept / number of distinct source values\r\n\r\nParameters used in this template:\r\ncdmDatabaseSchema = cdm_ibm_mdcd_v993.dbo\r\ncdmTableName = VISIT_OCCURRENCE\r\ncdmFieldName = visit_source_value\r\nstandardConceptFieldName = VISIT_CONCEPT_ID\r\n\r\n**********/\r\n\r\nSELECT num_violated_rows, CASE WHEN denominator.num_rows = 0 THEN 0 ELSE 1.0*num_violated_rows/denominator.num_rows END  AS pct_violated_rows, \r\n  denominator.num_rows as num_denominator_rows\r\nFROM\r\n(\r\n\tSELECT COUNT_BIG(violated_rows.violating_field) AS num_violated_rows\r\n\tFROM\r\n\t(\r\n\t\tSELECT DISTINCT 'VISIT_OCCURRENCE.visit_source_value' AS violating_field, cdmTable.visit_source_value\r\n\t\tFROM cdm_ibm_mdcd_v993.dbo.VISIT_OCCURRENCE cdmTable\r\n\t\t\r\n\t\tWHERE cdmTable.VISIT_CONCEPT_ID = 0\r\n\t) violated_rows\r\n) violated_row_count,\r\n( \r\n\tSELECT COUNT_BIG(distinct cdmTable.visit_source_value) + COUNT(DISTINCT CASE WHEN cdmTable.visit_source_value IS NULL THEN 1 END)  AS num_rows\r\n\tFROM cdm_ibm_mdcd_v993.dbo.VISIT_OCCURRENCE cdmTable\r\n\t\r\n) denominator\r\n;\r\n","CHECK_NAME":"sourceValueCompleteness","CHECK_LEVEL":"FIELD","CHECK_DESCRIPTION":"The number and percent of distinct source values in the visit_source_value field of the VISIT_OCCURRENCE table mapped to 0.","CDM_TABLE_NAME":"VISIT_OCCURRENCE","CDM_FIELD_NAME":"visit_source_value","SQL_FILE":"field_source_value_completeness.sql","CATEGORY":"Completeness","SUBCATEGORY":"","CONTEXT":"Verification","checkId":959,"FAILED":0,"THRESHOLD_VALUE":100,"_row":"13.4"},{"NUM_VIOLATED_ROWS":1,"PCT_VIOLATED_ROWS":1,"NUM_DENOMINATOR_ROWS":1,"EXECUTION_TIME":"1.415966 secs","QUERY_TEXT":"/*********\r\nSOURCE_VALUE_COMPLETENESS\r\nnumber of source values with 0 standard concept / number of distinct source values\r\n\r\nParameters used in this template:\r\ncdmDatabaseSchema = cdm_ibm_mdcd_v993.dbo\r\ncdmTableName = VISIT_OCCURRENCE\r\ncdmFieldName = admitting_source_value\r\nstandardConceptFieldName = ADMITTING_SOURCE_CONCEPT_ID\r\n\r\n**********/\r\n\r\nSELECT num_violated_rows, CASE WHEN denominator.num_rows = 0 THEN 0 ELSE 1.0*num_violated_rows/denominator.num_rows END  AS pct_violated_rows, \r\n  denominator.num_rows as num_denominator_rows\r\nFROM\r\n(\r\n\tSELECT COUNT_BIG(violated_rows.violating_field) AS num_violated_rows\r\n\tFROM\r\n\t(\r\n\t\tSELECT DISTINCT 'VISIT_OCCURRENCE.admitting_source_value' AS violating_field, cdmTable.admitting_source_value\r\n\t\tFROM cdm_ibm_mdcd_v993.dbo.VISIT_OCCURRENCE cdmTable\r\n\t\t\r\n\t\tWHERE cdmTable.ADMITTING_SOURCE_CONCEPT_ID = 0\r\n\t) violated_rows\r\n) violated_row_count,\r\n( \r\n\tSELECT COUNT_BIG(distinct cdmTable.admitting_source_value) + COUNT(DISTINCT CASE WHEN cdmTable.admitting_source_value IS NULL THEN 1 END)  AS num_rows\r\n\tFROM cdm_ibm_mdcd_v993.dbo.VISIT_OCCURRENCE cdmTable\r\n\t\r\n) denominator\r\n;\r\n","CHECK_NAME":"sourceValueCompleteness","CHECK_LEVEL":"FIELD","CHECK_DESCRIPTION":"The number and percent of distinct source values in the admitting_source_value field of the VISIT_OCCURRENCE table mapped to 0.","CDM_TABLE_NAME":"VISIT_OCCURRENCE","CDM_FIELD_NAME":"admitting_source_value","SQL_FILE":"field_source_value_completeness.sql","CATEGORY":"Completeness","SUBCATEGORY":"","CONTEXT":"Verification","checkId":960,"FAILED":0,"THRESHOLD_VALUE":100,"_row":"13.5"},{"NUM_VIOLATED_ROWS":35,"PCT_VIOLATED_ROWS":0.6034,"NUM_DENOMINATOR_ROWS":58,"EXECUTION_TIME":"2.061927 secs","QUERY_TEXT":"/*********\r\nSOURCE_VALUE_COMPLETENESS\r\nnumber of source values with 0 standard concept / number of distinct source values\r\n\r\nParameters used in this template:\r\ncdmDatabaseSchema = cdm_ibm_mdcd_v993.dbo\r\ncdmTableName = VISIT_OCCURRENCE\r\ncdmFieldName = discharge_to_source_value\r\nstandardConceptFieldName = DISCHARGE_TO_CONCEPT_ID\r\n\r\n**********/\r\n\r\nSELECT num_violated_rows, CASE WHEN denominator.num_rows = 0 THEN 0 ELSE 1.0*num_violated_rows/denominator.num_rows END  AS pct_violated_rows, \r\n  denominator.num_rows as num_denominator_rows\r\nFROM\r\n(\r\n\tSELECT COUNT_BIG(violated_rows.violating_field) AS num_violated_rows\r\n\tFROM\r\n\t(\r\n\t\tSELECT DISTINCT 'VISIT_OCCURRENCE.discharge_to_source_value' AS violating_field, cdmTable.discharge_to_source_value\r\n\t\tFROM cdm_ibm_mdcd_v993.dbo.VISIT_OCCURRENCE cdmTable\r\n\t\t\r\n\t\tWHERE cdmTable.DISCHARGE_TO_CONCEPT_ID = 0\r\n\t) violated_rows\r\n) violated_row_count,\r\n( \r\n\tSELECT COUNT_BIG(distinct cdmTable.discharge_to_source_value) + COUNT(DISTINCT CASE WHEN cdmTable.discharge_to_source_value IS NULL THEN 1 END)  AS num_rows\r\n\tFROM cdm_ibm_mdcd_v993.dbo.VISIT_OCCURRENCE cdmTable\r\n\t\r\n) denominator\r\n;\r\n","CHECK_NAME":"sourceValueCompleteness","CHECK_LEVEL":"FIELD","CHECK_DESCRIPTION":"The number and percent of distinct source values in the discharge_to_source_value field of the VISIT_OCCURRENCE table mapped to 0.","CDM_TABLE_NAME":"VISIT_OCCURRENCE","CDM_FIELD_NAME":"discharge_to_source_value","SQL_FILE":"field_source_value_completeness.sql","CATEGORY":"Completeness","SUBCATEGORY":"","CONTEXT":"Verification","checkId":961,"FAILED":0,"THRESHOLD_VALUE":100,"_row":"13.6"},{"NUM_VIOLATED_ROWS":3966,"PCT_VIOLATED_ROWS":0.0575,"NUM_DENOMINATOR_ROWS":68941,"EXECUTION_TIME":"7.864803 secs","QUERY_TEXT":"/*********\r\nSOURCE_VALUE_COMPLETENESS\r\nnumber of source values with 0 standard concept / number of distinct source values\r\n\r\nParameters used in this template:\r\ncdmDatabaseSchema = cdm_ibm_mdcd_v993.dbo\r\ncdmTableName = CONDITION_OCCURRENCE\r\ncdmFieldName = condition_source_value\r\nstandardConceptFieldName = CONDITION_CONCEPT_ID\r\n\r\n**********/\r\n\r\nSELECT num_violated_rows, CASE WHEN denominator.num_rows = 0 THEN 0 ELSE 1.0*num_violated_rows/denominator.num_rows END  AS pct_violated_rows, \r\n  denominator.num_rows as num_denominator_rows\r\nFROM\r\n(\r\n\tSELECT COUNT_BIG(violated_rows.violating_field) AS num_violated_rows\r\n\tFROM\r\n\t(\r\n\t\tSELECT DISTINCT 'CONDITION_OCCURRENCE.condition_source_value' AS violating_field, cdmTable.condition_source_value\r\n\t\tFROM cdm_ibm_mdcd_v993.dbo.CONDITION_OCCURRENCE cdmTable\r\n\t\t\r\n\t\tWHERE cdmTable.CONDITION_CONCEPT_ID = 0\r\n\t) violated_rows\r\n) violated_row_count,\r\n( \r\n\tSELECT COUNT_BIG(distinct cdmTable.condition_source_value) + COUNT(DISTINCT CASE WHEN cdmTable.condition_source_value IS NULL THEN 1 END)  AS num_rows\r\n\tFROM cdm_ibm_mdcd_v993.dbo.CONDITION_OCCURRENCE cdmTable\r\n\t\r\n) denominator\r\n;\r\n","CHECK_NAME":"sourceValueCompleteness","CHECK_LEVEL":"FIELD","CHECK_DESCRIPTION":"The number and percent of distinct source values in the condition_source_value field of the CONDITION_OCCURRENCE table mapped to 0.","CDM_TABLE_NAME":"CONDITION_OCCURRENCE","CDM_FIELD_NAME":"condition_source_value","SQL_FILE":"field_source_value_completeness.sql","CATEGORY":"Completeness","SUBCATEGORY":"","CONTEXT":"Verification","checkId":962,"FAILED":0,"THRESHOLD_VALUE":10,"_row":"13.7"},{"NUM_VIOLATED_ROWS":1,"PCT_VIOLATED_ROWS":1,"NUM_DENOMINATOR_ROWS":1,"EXECUTION_TIME":"1.409955 secs","QUERY_TEXT":"/*********\r\nSOURCE_VALUE_COMPLETENESS\r\nnumber of source values with 0 standard concept / number of distinct source values\r\n\r\nParameters used in this template:\r\ncdmDatabaseSchema = cdm_ibm_mdcd_v993.dbo\r\ncdmTableName = CONDITION_OCCURRENCE\r\ncdmFieldName = condition_status_source_value\r\nstandardConceptFieldName = CONDITION_STATUS_CONCEPT_ID\r\n\r\n**********/\r\n\r\nSELECT num_violated_rows, CASE WHEN denominator.num_rows = 0 THEN 0 ELSE 1.0*num_violated_rows/denominator.num_rows END  AS pct_violated_rows, \r\n  denominator.num_rows as num_denominator_rows\r\nFROM\r\n(\r\n\tSELECT COUNT_BIG(violated_rows.violating_field) AS num_violated_rows\r\n\tFROM\r\n\t(\r\n\t\tSELECT DISTINCT 'CONDITION_OCCURRENCE.condition_status_source_value' AS violating_field, cdmTable.condition_status_source_value\r\n\t\tFROM cdm_ibm_mdcd_v993.dbo.CONDITION_OCCURRENCE cdmTable\r\n\t\t\r\n\t\tWHERE cdmTable.CONDITION_STATUS_CONCEPT_ID = 0\r\n\t) violated_rows\r\n) violated_row_count,\r\n( \r\n\tSELECT COUNT_BIG(distinct cdmTable.condition_status_source_value) + COUNT(DISTINCT CASE WHEN cdmTable.condition_status_source_value IS NULL THEN 1 END)  AS num_rows\r\n\tFROM cdm_ibm_mdcd_v993.dbo.CONDITION_OCCURRENCE cdmTable\r\n\t\r\n) denominator\r\n;\r\n","CHECK_NAME":"sourceValueCompleteness","CHECK_LEVEL":"FIELD","CHECK_DESCRIPTION":"The number and percent of distinct source values in the condition_status_source_value field of the CONDITION_OCCURRENCE table mapped to 0.","CDM_TABLE_NAME":"CONDITION_OCCURRENCE","CDM_FIELD_NAME":"condition_status_source_value","SQL_FILE":"field_source_value_completeness.sql","CATEGORY":"Completeness","SUBCATEGORY":"","CONTEXT":"Verification","checkId":963,"FAILED":0,"THRESHOLD_VALUE":100,"_row":"13.8"},{"NUM_VIOLATED_ROWS":45899,"PCT_VIOLATED_ROWS":0.4269,"NUM_DENOMINATOR_ROWS":107521,"EXECUTION_TIME":"5.443860 secs","QUERY_TEXT":"/*********\r\nSOURCE_VALUE_COMPLETENESS\r\nnumber of source values with 0 standard concept / number of distinct source values\r\n\r\nParameters used in this template:\r\ncdmDatabaseSchema = cdm_ibm_mdcd_v993.dbo\r\ncdmTableName = DRUG_EXPOSURE\r\ncdmFieldName = drug_source_value\r\nstandardConceptFieldName = DRUG_CONCEPT_ID\r\n\r\n**********/\r\n\r\nSELECT num_violated_rows, CASE WHEN denominator.num_rows = 0 THEN 0 ELSE 1.0*num_violated_rows/denominator.num_rows END  AS pct_violated_rows, \r\n  denominator.num_rows as num_denominator_rows\r\nFROM\r\n(\r\n\tSELECT COUNT_BIG(violated_rows.violating_field) AS num_violated_rows\r\n\tFROM\r\n\t(\r\n\t\tSELECT DISTINCT 'DRUG_EXPOSURE.drug_source_value' AS violating_field, cdmTable.drug_source_value\r\n\t\tFROM cdm_ibm_mdcd_v993.dbo.DRUG_EXPOSURE cdmTable\r\n\t\t\r\n\t\tWHERE cdmTable.DRUG_CONCEPT_ID = 0\r\n\t) violated_rows\r\n) violated_row_count,\r\n( \r\n\tSELECT COUNT_BIG(distinct cdmTable.drug_source_value) + COUNT(DISTINCT CASE WHEN cdmTable.drug_source_value IS NULL THEN 1 END)  AS num_rows\r\n\tFROM cdm_ibm_mdcd_v993.dbo.DRUG_EXPOSURE cdmTable\r\n\t\r\n) denominator\r\n;\r\n","CHECK_NAME":"sourceValueCompleteness","CHECK_LEVEL":"FIELD","CHECK_DESCRIPTION":"The number and percent of distinct source values in the drug_source_value field of the DRUG_EXPOSURE table mapped to 0.","CDM_TABLE_NAME":"DRUG_EXPOSURE","CDM_FIELD_NAME":"drug_source_value","SQL_FILE":"field_source_value_completeness.sql","CATEGORY":"Completeness","SUBCATEGORY":"","CONTEXT":"Verification","checkId":964,"FAILED":1,"THRESHOLD_VALUE":10,"_row":"13.9"},{"NUM_VIOLATED_ROWS":1,"PCT_VIOLATED_ROWS":1,"NUM_DENOMINATOR_ROWS":1,"EXECUTION_TIME":"1.797949 secs","QUERY_TEXT":"/*********\r\nSOURCE_VALUE_COMPLETENESS\r\nnumber of source values with 0 standard concept / number of distinct source values\r\n\r\nParameters used in this template:\r\ncdmDatabaseSchema = cdm_ibm_mdcd_v993.dbo\r\ncdmTableName = DRUG_EXPOSURE\r\ncdmFieldName = route_source_value\r\nstandardConceptFieldName = ROUTE_CONCEPT_ID\r\n\r\n**********/\r\n\r\nSELECT num_violated_rows, CASE WHEN denominator.num_rows = 0 THEN 0 ELSE 1.0*num_violated_rows/denominator.num_rows END  AS pct_violated_rows, \r\n  denominator.num_rows as num_denominator_rows\r\nFROM\r\n(\r\n\tSELECT COUNT_BIG(violated_rows.violating_field) AS num_violated_rows\r\n\tFROM\r\n\t(\r\n\t\tSELECT DISTINCT 'DRUG_EXPOSURE.route_source_value' AS violating_field, cdmTable.route_source_value\r\n\t\tFROM cdm_ibm_mdcd_v993.dbo.DRUG_EXPOSURE cdmTable\r\n\t\t\r\n\t\tWHERE cdmTable.ROUTE_CONCEPT_ID = 0\r\n\t) violated_rows\r\n) violated_row_count,\r\n( \r\n\tSELECT COUNT_BIG(distinct cdmTable.route_source_value) + COUNT(DISTINCT CASE WHEN cdmTable.route_source_value IS NULL THEN 1 END)  AS num_rows\r\n\tFROM cdm_ibm_mdcd_v993.dbo.DRUG_EXPOSURE cdmTable\r\n\t\r\n) denominator\r\n;\r\n","CHECK_NAME":"sourceValueCompleteness","CHECK_LEVEL":"FIELD","CHECK_DESCRIPTION":"The number and percent of distinct source values in the route_source_value field of the DRUG_EXPOSURE table mapped to 0.","CDM_TABLE_NAME":"DRUG_EXPOSURE","CDM_FIELD_NAME":"route_source_value","SQL_FILE":"field_source_value_completeness.sql","CATEGORY":"Completeness","SUBCATEGORY":"","CONTEXT":"Verification","checkId":965,"FAILED":0,"THRESHOLD_VALUE":100,"_row":"13.10"},{"NUM_VIOLATED_ROWS":11964,"PCT_VIOLATED_ROWS":0.2334,"NUM_DENOMINATOR_ROWS":51252,"EXECUTION_TIME":"3.544893 secs","QUERY_TEXT":"/*********\r\nSOURCE_VALUE_COMPLETENESS\r\nnumber of source values with 0 standard concept / number of distinct source values\r\n\r\nParameters used in this template:\r\ncdmDatabaseSchema = cdm_ibm_mdcd_v993.dbo\r\ncdmTableName = PROCEDURE_OCCURRENCE\r\ncdmFieldName = procedure_source_value\r\nstandardConceptFieldName = PROCEDURE_CONCEPT_ID\r\n\r\n**********/\r\n\r\nSELECT num_violated_rows, CASE WHEN denominator.num_rows = 0 THEN 0 ELSE 1.0*num_violated_rows/denominator.num_rows END  AS pct_violated_rows, \r\n  denominator.num_rows as num_denominator_rows\r\nFROM\r\n(\r\n\tSELECT COUNT_BIG(violated_rows.violating_field) AS num_violated_rows\r\n\tFROM\r\n\t(\r\n\t\tSELECT DISTINCT 'PROCEDURE_OCCURRENCE.procedure_source_value' AS violating_field, cdmTable.procedure_source_value\r\n\t\tFROM cdm_ibm_mdcd_v993.dbo.PROCEDURE_OCCURRENCE cdmTable\r\n\t\t\r\n\t\tWHERE cdmTable.PROCEDURE_CONCEPT_ID = 0\r\n\t) violated_rows\r\n) violated_row_count,\r\n( \r\n\tSELECT COUNT_BIG(distinct cdmTable.procedure_source_value) + COUNT(DISTINCT CASE WHEN cdmTable.procedure_source_value IS NULL THEN 1 END)  AS num_rows\r\n\tFROM cdm_ibm_mdcd_v993.dbo.PROCEDURE_OCCURRENCE cdmTable\r\n\t\r\n) denominator\r\n;\r\n","CHECK_NAME":"sourceValueCompleteness","CHECK_LEVEL":"FIELD","CHECK_DESCRIPTION":"The number and percent of distinct source values in the procedure_source_value field of the PROCEDURE_OCCURRENCE table mapped to 0.","CDM_TABLE_NAME":"PROCEDURE_OCCURRENCE","CDM_FIELD_NAME":"procedure_source_value","SQL_FILE":"field_source_value_completeness.sql","CATEGORY":"Completeness","SUBCATEGORY":"","CONTEXT":"Verification","checkId":966,"FAILED":0,"THRESHOLD_VALUE":100,"_row":"13.11"},{"NUM_VIOLATED_ROWS":1,"PCT_VIOLATED_ROWS":1,"NUM_DENOMINATOR_ROWS":1,"EXECUTION_TIME":"1.538965 secs","QUERY_TEXT":"/*********\r\nSOURCE_VALUE_COMPLETENESS\r\nnumber of source values with 0 standard concept / number of distinct source values\r\n\r\nParameters used in this template:\r\ncdmDatabaseSchema = cdm_ibm_mdcd_v993.dbo\r\ncdmTableName = PROCEDURE_OCCURRENCE\r\ncdmFieldName = modifier_source_value\r\nstandardConceptFieldName = MODIFIER_CONCEPT_ID\r\n\r\n**********/\r\n\r\nSELECT num_violated_rows, CASE WHEN denominator.num_rows = 0 THEN 0 ELSE 1.0*num_violated_rows/denominator.num_rows END  AS pct_violated_rows, \r\n  denominator.num_rows as num_denominator_rows\r\nFROM\r\n(\r\n\tSELECT COUNT_BIG(violated_rows.violating_field) AS num_violated_rows\r\n\tFROM\r\n\t(\r\n\t\tSELECT DISTINCT 'PROCEDURE_OCCURRENCE.modifier_source_value' AS violating_field, cdmTable.modifier_source_value\r\n\t\tFROM cdm_ibm_mdcd_v993.dbo.PROCEDURE_OCCURRENCE cdmTable\r\n\t\t\r\n\t\tWHERE cdmTable.MODIFIER_CONCEPT_ID = 0\r\n\t) violated_rows\r\n) violated_row_count,\r\n( \r\n\tSELECT COUNT_BIG(distinct cdmTable.modifier_source_value) + COUNT(DISTINCT CASE WHEN cdmTable.modifier_source_value IS NULL THEN 1 END)  AS num_rows\r\n\tFROM cdm_ibm_mdcd_v993.dbo.PROCEDURE_OCCURRENCE cdmTable\r\n\t\r\n) denominator\r\n;\r\n","CHECK_NAME":"sourceValueCompleteness","CHECK_LEVEL":"FIELD","CHECK_DESCRIPTION":"The number and percent of distinct source values in the modifier_source_value field of the PROCEDURE_OCCURRENCE table mapped to 0.","CDM_TABLE_NAME":"PROCEDURE_OCCURRENCE","CDM_FIELD_NAME":"modifier_source_value","SQL_FILE":"field_source_value_completeness.sql","CATEGORY":"Completeness","SUBCATEGORY":"","CONTEXT":"Verification","checkId":967,"FAILED":0,"THRESHOLD_VALUE":100,"_row":"13.12"},{"NUM_VIOLATED_ROWS":2066,"PCT_VIOLATED_ROWS":0.3162,"NUM_DENOMINATOR_ROWS":6534,"EXECUTION_TIME":"1.682947 secs","QUERY_TEXT":"/*********\r\nSOURCE_VALUE_COMPLETENESS\r\nnumber of source values with 0 standard concept / number of distinct source values\r\n\r\nParameters used in this template:\r\ncdmDatabaseSchema = cdm_ibm_mdcd_v993.dbo\r\ncdmTableName = DEVICE_EXPOSURE\r\ncdmFieldName = device_source_value\r\nstandardConceptFieldName = DEVICE_CONCEPT_ID\r\n\r\n**********/\r\n\r\nSELECT num_violated_rows, CASE WHEN denominator.num_rows = 0 THEN 0 ELSE 1.0*num_violated_rows/denominator.num_rows END  AS pct_violated_rows, \r\n  denominator.num_rows as num_denominator_rows\r\nFROM\r\n(\r\n\tSELECT COUNT_BIG(violated_rows.violating_field) AS num_violated_rows\r\n\tFROM\r\n\t(\r\n\t\tSELECT DISTINCT 'DEVICE_EXPOSURE.device_source_value' AS violating_field, cdmTable.device_source_value\r\n\t\tFROM cdm_ibm_mdcd_v993.dbo.DEVICE_EXPOSURE cdmTable\r\n\t\t\r\n\t\tWHERE cdmTable.DEVICE_CONCEPT_ID = 0\r\n\t) violated_rows\r\n) violated_row_count,\r\n( \r\n\tSELECT COUNT_BIG(distinct cdmTable.device_source_value) + COUNT(DISTINCT CASE WHEN cdmTable.device_source_value IS NULL THEN 1 END)  AS num_rows\r\n\tFROM cdm_ibm_mdcd_v993.dbo.DEVICE_EXPOSURE cdmTable\r\n\t\r\n) denominator\r\n;\r\n","CHECK_NAME":"sourceValueCompleteness","CHECK_LEVEL":"FIELD","CHECK_DESCRIPTION":"The number and percent of distinct source values in the device_source_value field of the DEVICE_EXPOSURE table mapped to 0.","CDM_TABLE_NAME":"DEVICE_EXPOSURE","CDM_FIELD_NAME":"device_source_value","SQL_FILE":"field_source_value_completeness.sql","CATEGORY":"Completeness","SUBCATEGORY":"","CONTEXT":"Verification","checkId":968,"FAILED":0,"THRESHOLD_VALUE":100,"_row":"13.13"},{"NUM_VIOLATED_ROWS":0,"PCT_VIOLATED_ROWS":0,"NUM_DENOMINATOR_ROWS":1590,"EXECUTION_TIME":"2.033942 secs","QUERY_TEXT":"/*********\r\nSOURCE_VALUE_COMPLETENESS\r\nnumber of source values with 0 standard concept / number of distinct source values\r\n\r\nParameters used in this template:\r\ncdmDatabaseSchema = cdm_ibm_mdcd_v993.dbo\r\ncdmTableName = MEASUREMENT\r\ncdmFieldName = measurement_source_value\r\nstandardConceptFieldName = MEASUREMENT_CONCEPT_ID\r\n\r\n**********/\r\n\r\nSELECT num_violated_rows, CASE WHEN denominator.num_rows = 0 THEN 0 ELSE 1.0*num_violated_rows/denominator.num_rows END  AS pct_violated_rows, \r\n  denominator.num_rows as num_denominator_rows\r\nFROM\r\n(\r\n\tSELECT COUNT_BIG(violated_rows.violating_field) AS num_violated_rows\r\n\tFROM\r\n\t(\r\n\t\tSELECT DISTINCT 'MEASUREMENT.measurement_source_value' AS violating_field, cdmTable.measurement_source_value\r\n\t\tFROM cdm_ibm_mdcd_v993.dbo.MEASUREMENT cdmTable\r\n\t\t\r\n\t\tWHERE cdmTable.MEASUREMENT_CONCEPT_ID = 0\r\n\t) violated_rows\r\n) violated_row_count,\r\n( \r\n\tSELECT COUNT_BIG(distinct cdmTable.measurement_source_value) + COUNT(DISTINCT CASE WHEN cdmTable.measurement_source_value IS NULL THEN 1 END)  AS num_rows\r\n\tFROM cdm_ibm_mdcd_v993.dbo.MEASUREMENT cdmTable\r\n\t\r\n) denominator\r\n;\r\n","CHECK_NAME":"sourceValueCompleteness","CHECK_LEVEL":"FIELD","CHECK_DESCRIPTION":"The number and percent of distinct source values in the measurement_source_value field of the MEASUREMENT table mapped to 0.","CDM_TABLE_NAME":"MEASUREMENT","CDM_FIELD_NAME":"measurement_source_value","SQL_FILE":"field_source_value_completeness.sql","CATEGORY":"Completeness","SUBCATEGORY":"","CONTEXT":"Verification","checkId":969,"FAILED":0,"THRESHOLD_VALUE":100,"_row":"13.14"},{"NUM_VIOLATED_ROWS":1,"PCT_VIOLATED_ROWS":1,"NUM_DENOMINATOR_ROWS":1,"EXECUTION_TIME":"1.256968 secs","QUERY_TEXT":"/*********\r\nSOURCE_VALUE_COMPLETENESS\r\nnumber of source values with 0 standard concept / number of distinct source values\r\n\r\nParameters used in this template:\r\ncdmDatabaseSchema = cdm_ibm_mdcd_v993.dbo\r\ncdmTableName = MEASUREMENT\r\ncdmFieldName = unit_source_value\r\nstandardConceptFieldName = UNIT_CONCEPT_ID\r\n\r\n**********/\r\n\r\nSELECT num_violated_rows, CASE WHEN denominator.num_rows = 0 THEN 0 ELSE 1.0*num_violated_rows/denominator.num_rows END  AS pct_violated_rows, \r\n  denominator.num_rows as num_denominator_rows\r\nFROM\r\n(\r\n\tSELECT COUNT_BIG(violated_rows.violating_field) AS num_violated_rows\r\n\tFROM\r\n\t(\r\n\t\tSELECT DISTINCT 'MEASUREMENT.unit_source_value' AS violating_field, cdmTable.unit_source_value\r\n\t\tFROM cdm_ibm_mdcd_v993.dbo.MEASUREMENT cdmTable\r\n\t\t\r\n\t\tWHERE cdmTable.UNIT_CONCEPT_ID = 0\r\n\t) violated_rows\r\n) violated_row_count,\r\n( \r\n\tSELECT COUNT_BIG(distinct cdmTable.unit_source_value) + COUNT(DISTINCT CASE WHEN cdmTable.unit_source_value IS NULL THEN 1 END)  AS num_rows\r\n\tFROM cdm_ibm_mdcd_v993.dbo.MEASUREMENT cdmTable\r\n\t\r\n) denominator\r\n;\r\n","CHECK_NAME":"sourceValueCompleteness","CHECK_LEVEL":"FIELD","CHECK_DESCRIPTION":"The number and percent of distinct source values in the unit_source_value field of the MEASUREMENT table mapped to 0.","CDM_TABLE_NAME":"MEASUREMENT","CDM_FIELD_NAME":"unit_source_value","SQL_FILE":"field_source_value_completeness.sql","CATEGORY":"Completeness","SUBCATEGORY":"","CONTEXT":"Verification","checkId":970,"FAILED":0,"THRESHOLD_VALUE":100,"_row":"13.15"},{"NUM_VIOLATED_ROWS":0,"PCT_VIOLATED_ROWS":0,"NUM_DENOMINATOR_ROWS":4,"EXECUTION_TIME":"1.212953 secs","QUERY_TEXT":"/*********\r\nSOURCE_VALUE_COMPLETENESS\r\nnumber of source values with 0 standard concept / number of distinct source values\r\n\r\nParameters used in this template:\r\ncdmDatabaseSchema = cdm_ibm_mdcd_v993.dbo\r\ncdmTableName = VISIT_DETAIL\r\ncdmFieldName = visit_detail_source_value\r\nstandardConceptFieldName = VISIT_DETAIL_CONCEPT_ID\r\n\r\n**********/\r\n\r\nSELECT num_violated_rows, CASE WHEN denominator.num_rows = 0 THEN 0 ELSE 1.0*num_violated_rows/denominator.num_rows END  AS pct_violated_rows, \r\n  denominator.num_rows as num_denominator_rows\r\nFROM\r\n(\r\n\tSELECT COUNT_BIG(violated_rows.violating_field) AS num_violated_rows\r\n\tFROM\r\n\t(\r\n\t\tSELECT DISTINCT 'VISIT_DETAIL.visit_detail_source_value' AS violating_field, cdmTable.visit_detail_source_value\r\n\t\tFROM cdm_ibm_mdcd_v993.dbo.VISIT_DETAIL cdmTable\r\n\t\t\r\n\t\tWHERE cdmTable.VISIT_DETAIL_CONCEPT_ID = 0\r\n\t) violated_rows\r\n) violated_row_count,\r\n( \r\n\tSELECT COUNT_BIG(distinct cdmTable.visit_detail_source_value) + COUNT(DISTINCT CASE WHEN cdmTable.visit_detail_source_value IS NULL THEN 1 END)  AS num_rows\r\n\tFROM cdm_ibm_mdcd_v993.dbo.VISIT_DETAIL cdmTable\r\n\t\r\n) denominator\r\n;\r\n","CHECK_NAME":"sourceValueCompleteness","CHECK_LEVEL":"FIELD","CHECK_DESCRIPTION":"The number and percent of distinct source values in the visit_detail_source_value field of the VISIT_DETAIL table mapped to 0.","CDM_TABLE_NAME":"VISIT_DETAIL","CDM_FIELD_NAME":"visit_detail_source_value","SQL_FILE":"field_source_value_completeness.sql","CATEGORY":"Completeness","SUBCATEGORY":"","CONTEXT":"Verification","checkId":971,"FAILED":0,"THRESHOLD_VALUE":100,"_row":"13.16"},{"NUM_VIOLATED_ROWS":1,"PCT_VIOLATED_ROWS":1,"NUM_DENOMINATOR_ROWS":1,"EXECUTION_TIME":"1.135970 secs","QUERY_TEXT":"/*********\r\nSOURCE_VALUE_COMPLETENESS\r\nnumber of source values with 0 standard concept / number of distinct source values\r\n\r\nParameters used in this template:\r\ncdmDatabaseSchema = cdm_ibm_mdcd_v993.dbo\r\ncdmTableName = VISIT_DETAIL\r\ncdmFieldName = admitting_source_value\r\nstandardConceptFieldName = ADMITTING_SOURCE_CONCEPT_ID\r\n\r\n**********/\r\n\r\nSELECT num_violated_rows, CASE WHEN denominator.num_rows = 0 THEN 0 ELSE 1.0*num_violated_rows/denominator.num_rows END  AS pct_violated_rows, \r\n  denominator.num_rows as num_denominator_rows\r\nFROM\r\n(\r\n\tSELECT COUNT_BIG(violated_rows.violating_field) AS num_violated_rows\r\n\tFROM\r\n\t(\r\n\t\tSELECT DISTINCT 'VISIT_DETAIL.admitting_source_value' AS violating_field, cdmTable.admitting_source_value\r\n\t\tFROM cdm_ibm_mdcd_v993.dbo.VISIT_DETAIL cdmTable\r\n\t\t\r\n\t\tWHERE cdmTable.ADMITTING_SOURCE_CONCEPT_ID = 0\r\n\t) violated_rows\r\n) violated_row_count,\r\n( \r\n\tSELECT COUNT_BIG(distinct cdmTable.admitting_source_value) + COUNT(DISTINCT CASE WHEN cdmTable.admitting_source_value IS NULL THEN 1 END)  AS num_rows\r\n\tFROM cdm_ibm_mdcd_v993.dbo.VISIT_DETAIL cdmTable\r\n\t\r\n) denominator\r\n;\r\n","CHECK_NAME":"sourceValueCompleteness","CHECK_LEVEL":"FIELD","CHECK_DESCRIPTION":"The number and percent of distinct source values in the admitting_source_value field of the VISIT_DETAIL table mapped to 0.","CDM_TABLE_NAME":"VISIT_DETAIL","CDM_FIELD_NAME":"admitting_source_value","SQL_FILE":"field_source_value_completeness.sql","CATEGORY":"Completeness","SUBCATEGORY":"","CONTEXT":"Verification","checkId":972,"FAILED":0,"THRESHOLD_VALUE":100,"_row":"13.17"},{"NUM_VIOLATED_ROWS":35,"PCT_VIOLATED_ROWS":0.6034,"NUM_DENOMINATOR_ROWS":58,"EXECUTION_TIME":"1.956947 secs","QUERY_TEXT":"/*********\r\nSOURCE_VALUE_COMPLETENESS\r\nnumber of source values with 0 standard concept / number of distinct source values\r\n\r\nParameters used in this template:\r\ncdmDatabaseSchema = cdm_ibm_mdcd_v993.dbo\r\ncdmTableName = VISIT_DETAIL\r\ncdmFieldName = discharge_to_source_value\r\nstandardConceptFieldName = DISCHARGE_TO_CONCEPT_ID\r\n\r\n**********/\r\n\r\nSELECT num_violated_rows, CASE WHEN denominator.num_rows = 0 THEN 0 ELSE 1.0*num_violated_rows/denominator.num_rows END  AS pct_violated_rows, \r\n  denominator.num_rows as num_denominator_rows\r\nFROM\r\n(\r\n\tSELECT COUNT_BIG(violated_rows.violating_field) AS num_violated_rows\r\n\tFROM\r\n\t(\r\n\t\tSELECT DISTINCT 'VISIT_DETAIL.discharge_to_source_value' AS violating_field, cdmTable.discharge_to_source_value\r\n\t\tFROM cdm_ibm_mdcd_v993.dbo.VISIT_DETAIL cdmTable\r\n\t\t\r\n\t\tWHERE cdmTable.DISCHARGE_TO_CONCEPT_ID = 0\r\n\t) violated_rows\r\n) violated_row_count,\r\n( \r\n\tSELECT COUNT_BIG(distinct cdmTable.discharge_to_source_value) + COUNT(DISTINCT CASE WHEN cdmTable.discharge_to_source_value IS NULL THEN 1 END)  AS num_rows\r\n\tFROM cdm_ibm_mdcd_v993.dbo.VISIT_DETAIL cdmTable\r\n\t\r\n) denominator\r\n;\r\n","CHECK_NAME":"sourceValueCompleteness","CHECK_LEVEL":"FIELD","CHECK_DESCRIPTION":"The number and percent of distinct source values in the discharge_to_source_value field of the VISIT_DETAIL table mapped to 0.","CDM_TABLE_NAME":"VISIT_DETAIL","CDM_FIELD_NAME":"discharge_to_source_value","SQL_FILE":"field_source_value_completeness.sql","CATEGORY":"Completeness","SUBCATEGORY":"","CONTEXT":"Verification","checkId":973,"FAILED":0,"THRESHOLD_VALUE":100,"_row":"13.18"},{"NUM_VIOLATED_ROWS":0,"PCT_VIOLATED_ROWS":0,"NUM_DENOMINATOR_ROWS":8321,"EXECUTION_TIME":"2.884912 secs","QUERY_TEXT":"/*********\r\nSOURCE_VALUE_COMPLETENESS\r\nnumber of source values with 0 standard concept / number of distinct source values\r\n\r\nParameters used in this template:\r\ncdmDatabaseSchema = cdm_ibm_mdcd_v993.dbo\r\ncdmTableName = OBSERVATION\r\ncdmFieldName = observation_source_value\r\nstandardConceptFieldName = OBSERVATION_CONCEPT_ID\r\n\r\n**********/\r\n\r\nSELECT num_violated_rows, CASE WHEN denominator.num_rows = 0 THEN 0 ELSE 1.0*num_violated_rows/denominator.num_rows END  AS pct_violated_rows, \r\n  denominator.num_rows as num_denominator_rows\r\nFROM\r\n(\r\n\tSELECT COUNT_BIG(violated_rows.violating_field) AS num_violated_rows\r\n\tFROM\r\n\t(\r\n\t\tSELECT DISTINCT 'OBSERVATION.observation_source_value' AS violating_field, cdmTable.observation_source_value\r\n\t\tFROM cdm_ibm_mdcd_v993.dbo.OBSERVATION cdmTable\r\n\t\t\r\n\t\tWHERE cdmTable.OBSERVATION_CONCEPT_ID = 0\r\n\t) violated_rows\r\n) violated_row_count,\r\n( \r\n\tSELECT COUNT_BIG(distinct cdmTable.observation_source_value) + COUNT(DISTINCT CASE WHEN cdmTable.observation_source_value IS NULL THEN 1 END)  AS num_rows\r\n\tFROM cdm_ibm_mdcd_v993.dbo.OBSERVATION cdmTable\r\n\t\r\n) denominator\r\n;\r\n","CHECK_NAME":"sourceValueCompleteness","CHECK_LEVEL":"FIELD","CHECK_DESCRIPTION":"The number and percent of distinct source values in the observation_source_value field of the OBSERVATION table mapped to 0.","CDM_TABLE_NAME":"OBSERVATION","CDM_FIELD_NAME":"observation_source_value","SQL_FILE":"field_source_value_completeness.sql","CATEGORY":"Completeness","SUBCATEGORY":"","CONTEXT":"Verification","checkId":974,"FAILED":0,"THRESHOLD_VALUE":100,"_row":"13.19"},{"NUM_VIOLATED_ROWS":1,"PCT_VIOLATED_ROWS":1,"NUM_DENOMINATOR_ROWS":1,"EXECUTION_TIME":"1.274966 secs","QUERY_TEXT":"/*********\r\nSOURCE_VALUE_COMPLETENESS\r\nnumber of source values with 0 standard concept / number of distinct source values\r\n\r\nParameters used in this template:\r\ncdmDatabaseSchema = cdm_ibm_mdcd_v993.dbo\r\ncdmTableName = OBSERVATION\r\ncdmFieldName = unit_source_value\r\nstandardConceptFieldName = UNIT_CONCEPT_ID\r\n\r\n**********/\r\n\r\nSELECT num_violated_rows, CASE WHEN denominator.num_rows = 0 THEN 0 ELSE 1.0*num_violated_rows/denominator.num_rows END  AS pct_violated_rows, \r\n  denominator.num_rows as num_denominator_rows\r\nFROM\r\n(\r\n\tSELECT COUNT_BIG(violated_rows.violating_field) AS num_violated_rows\r\n\tFROM\r\n\t(\r\n\t\tSELECT DISTINCT 'OBSERVATION.unit_source_value' AS violating_field, cdmTable.unit_source_value\r\n\t\tFROM cdm_ibm_mdcd_v993.dbo.OBSERVATION cdmTable\r\n\t\t\r\n\t\tWHERE cdmTable.UNIT_CONCEPT_ID = 0\r\n\t) violated_rows\r\n) violated_row_count,\r\n( \r\n\tSELECT COUNT_BIG(distinct cdmTable.unit_source_value) + COUNT(DISTINCT CASE WHEN cdmTable.unit_source_value IS NULL THEN 1 END)  AS num_rows\r\n\tFROM cdm_ibm_mdcd_v993.dbo.OBSERVATION cdmTable\r\n\t\r\n) denominator\r\n;\r\n","CHECK_NAME":"sourceValueCompleteness","CHECK_LEVEL":"FIELD","CHECK_DESCRIPTION":"The number and percent of distinct source values in the unit_source_value field of the OBSERVATION table mapped to 0.","CDM_TABLE_NAME":"OBSERVATION","CDM_FIELD_NAME":"unit_source_value","SQL_FILE":"field_source_value_completeness.sql","CATEGORY":"Completeness","SUBCATEGORY":"","CONTEXT":"Verification","checkId":975,"FAILED":0,"THRESHOLD_VALUE":100,"_row":"13.20"},{"NUM_VIOLATED_ROWS":1,"PCT_VIOLATED_ROWS":1,"NUM_DENOMINATOR_ROWS":1,"EXECUTION_TIME":"1.398965 secs","QUERY_TEXT":"/*********\r\nSOURCE_VALUE_COMPLETENESS\r\nnumber of source values with 0 standard concept / number of distinct source values\r\n\r\nParameters used in this template:\r\ncdmDatabaseSchema = cdm_ibm_mdcd_v993.dbo\r\ncdmTableName = OBSERVATION\r\ncdmFieldName = qualifier_source_value\r\nstandardConceptFieldName = QUALIFIER_CONCEPT_ID\r\n\r\n**********/\r\n\r\nSELECT num_violated_rows, CASE WHEN denominator.num_rows = 0 THEN 0 ELSE 1.0*num_violated_rows/denominator.num_rows END  AS pct_violated_rows, \r\n  denominator.num_rows as num_denominator_rows\r\nFROM\r\n(\r\n\tSELECT COUNT_BIG(violated_rows.violating_field) AS num_violated_rows\r\n\tFROM\r\n\t(\r\n\t\tSELECT DISTINCT 'OBSERVATION.qualifier_source_value' AS violating_field, cdmTable.qualifier_source_value\r\n\t\tFROM cdm_ibm_mdcd_v993.dbo.OBSERVATION cdmTable\r\n\t\t\r\n\t\tWHERE cdmTable.QUALIFIER_CONCEPT_ID = 0\r\n\t) violated_rows\r\n) violated_row_count,\r\n( \r\n\tSELECT COUNT_BIG(distinct cdmTable.qualifier_source_value) + COUNT(DISTINCT CASE WHEN cdmTable.qualifier_source_value IS NULL THEN 1 END)  AS num_rows\r\n\tFROM cdm_ibm_mdcd_v993.dbo.OBSERVATION cdmTable\r\n\t\r\n) denominator\r\n;\r\n","CHECK_NAME":"sourceValueCompleteness","CHECK_LEVEL":"FIELD","CHECK_DESCRIPTION":"The number and percent of distinct source values in the qualifier_source_value field of the OBSERVATION table mapped to 0.","CDM_TABLE_NAME":"OBSERVATION","CDM_FIELD_NAME":"qualifier_source_value","SQL_FILE":"field_source_value_completeness.sql","CATEGORY":"Completeness","SUBCATEGORY":"","CONTEXT":"Verification","checkId":976,"FAILED":0,"THRESHOLD_VALUE":100,"_row":"13.21"},{"NUM_VIOLATED_ROWS":0,"PCT_VIOLATED_ROWS":0,"NUM_DENOMINATOR_ROWS":127,"EXECUTION_TIME":"0.210987 secs","QUERY_TEXT":"/*********\r\nSOURCE_VALUE_COMPLETENESS\r\nnumber of source values with 0 standard concept / number of distinct source values\r\n\r\nParameters used in this template:\r\ncdmDatabaseSchema = cdm_ibm_mdcd_v993.dbo\r\ncdmTableName = PROVIDER\r\ncdmFieldName = specialty_source_value\r\nstandardConceptFieldName = SPECIALTY_CONCEPT_ID\r\n\r\n**********/\r\n\r\nSELECT num_violated_rows, CASE WHEN denominator.num_rows = 0 THEN 0 ELSE 1.0*num_violated_rows/denominator.num_rows END  AS pct_violated_rows, \r\n  denominator.num_rows as num_denominator_rows\r\nFROM\r\n(\r\n\tSELECT COUNT_BIG(violated_rows.violating_field) AS num_violated_rows\r\n\tFROM\r\n\t(\r\n\t\tSELECT DISTINCT 'PROVIDER.specialty_source_value' AS violating_field, cdmTable.specialty_source_value\r\n\t\tFROM cdm_ibm_mdcd_v993.dbo.PROVIDER cdmTable\r\n\t\t\r\n\t\tWHERE cdmTable.SPECIALTY_CONCEPT_ID = 0\r\n\t) violated_rows\r\n) violated_row_count,\r\n( \r\n\tSELECT COUNT_BIG(distinct cdmTable.specialty_source_value) + COUNT(DISTINCT CASE WHEN cdmTable.specialty_source_value IS NULL THEN 1 END)  AS num_rows\r\n\tFROM cdm_ibm_mdcd_v993.dbo.PROVIDER cdmTable\r\n\t\r\n) denominator\r\n;\r\n","CHECK_NAME":"sourceValueCompleteness","CHECK_LEVEL":"FIELD","CHECK_DESCRIPTION":"The number and percent of distinct source values in the specialty_source_value field of the PROVIDER table mapped to 0.","CDM_TABLE_NAME":"PROVIDER","CDM_FIELD_NAME":"specialty_source_value","SQL_FILE":"field_source_value_completeness.sql","CATEGORY":"Completeness","SUBCATEGORY":"","CONTEXT":"Verification","checkId":977,"FAILED":0,"THRESHOLD_VALUE":100,"_row":"13.22"},{"NUM_VIOLATED_ROWS":0,"PCT_VIOLATED_ROWS":0,"NUM_DENOMINATOR_ROWS":1,"EXECUTION_TIME":"0.159000 secs","QUERY_TEXT":"/*********\r\nSOURCE_VALUE_COMPLETENESS\r\nnumber of source values with 0 standard concept / number of distinct source values\r\n\r\nParameters used in this template:\r\ncdmDatabaseSchema = cdm_ibm_mdcd_v993.dbo\r\ncdmTableName = PROVIDER\r\ncdmFieldName = gender_source_value\r\nstandardConceptFieldName = GENDER_CONCEPT_ID\r\n\r\n**********/\r\n\r\nSELECT num_violated_rows, CASE WHEN denominator.num_rows = 0 THEN 0 ELSE 1.0*num_violated_rows/denominator.num_rows END  AS pct_violated_rows, \r\n  denominator.num_rows as num_denominator_rows\r\nFROM\r\n(\r\n\tSELECT COUNT_BIG(violated_rows.violating_field) AS num_violated_rows\r\n\tFROM\r\n\t(\r\n\t\tSELECT DISTINCT 'PROVIDER.gender_source_value' AS violating_field, cdmTable.gender_source_value\r\n\t\tFROM cdm_ibm_mdcd_v993.dbo.PROVIDER cdmTable\r\n\t\t\r\n\t\tWHERE cdmTable.GENDER_CONCEPT_ID = 0\r\n\t) violated_rows\r\n) violated_row_count,\r\n( \r\n\tSELECT COUNT_BIG(distinct cdmTable.gender_source_value) + COUNT(DISTINCT CASE WHEN cdmTable.gender_source_value IS NULL THEN 1 END)  AS num_rows\r\n\tFROM cdm_ibm_mdcd_v993.dbo.PROVIDER cdmTable\r\n\t\r\n) denominator\r\n;\r\n","CHECK_NAME":"sourceValueCompleteness","CHECK_LEVEL":"FIELD","CHECK_DESCRIPTION":"The number and percent of distinct source values in the gender_source_value field of the PROVIDER table mapped to 0.","CDM_TABLE_NAME":"PROVIDER","CDM_FIELD_NAME":"gender_source_value","SQL_FILE":"field_source_value_completeness.sql","CATEGORY":"Completeness","SUBCATEGORY":"","CONTEXT":"Verification","checkId":978,"FAILED":0,"THRESHOLD_VALUE":100,"_row":"13.23"},{"NUM_VIOLATED_ROWS":10,"PCT_VIOLATED_ROWS":1,"NUM_DENOMINATOR_ROWS":10,"EXECUTION_TIME":"1.940946 secs","QUERY_TEXT":"/*********\r\nSOURCE_VALUE_COMPLETENESS\r\nnumber of source values with 0 standard concept / number of distinct source values\r\n\r\nParameters used in this template:\r\ncdmDatabaseSchema = cdm_ibm_mdcd_v993.dbo\r\ncdmTableName = PAYER_PLAN_PERIOD\r\ncdmFieldName = payer_source_value\r\nstandardConceptFieldName = PAYER_CONCEPT_ID\r\n\r\n**********/\r\n\r\nSELECT num_violated_rows, CASE WHEN denominator.num_rows = 0 THEN 0 ELSE 1.0*num_violated_rows/denominator.num_rows END  AS pct_violated_rows, \r\n  denominator.num_rows as num_denominator_rows\r\nFROM\r\n(\r\n\tSELECT COUNT_BIG(violated_rows.violating_field) AS num_violated_rows\r\n\tFROM\r\n\t(\r\n\t\tSELECT DISTINCT 'PAYER_PLAN_PERIOD.payer_source_value' AS violating_field, cdmTable.payer_source_value\r\n\t\tFROM cdm_ibm_mdcd_v993.dbo.PAYER_PLAN_PERIOD cdmTable\r\n\t\t\r\n\t\tWHERE cdmTable.PAYER_CONCEPT_ID = 0\r\n\t) violated_rows\r\n) violated_row_count,\r\n( \r\n\tSELECT COUNT_BIG(distinct cdmTable.payer_source_value) + COUNT(DISTINCT CASE WHEN cdmTable.payer_source_value IS NULL THEN 1 END)  AS num_rows\r\n\tFROM cdm_ibm_mdcd_v993.dbo.PAYER_PLAN_PERIOD cdmTable\r\n\t\r\n) denominator\r\n;\r\n","CHECK_NAME":"sourceValueCompleteness","CHECK_LEVEL":"FIELD","CHECK_DESCRIPTION":"The number and percent of distinct source values in the payer_source_value field of the PAYER_PLAN_PERIOD table mapped to 0.","CDM_TABLE_NAME":"PAYER_PLAN_PERIOD","CDM_FIELD_NAME":"payer_source_value","SQL_FILE":"field_source_value_completeness.sql","CATEGORY":"Completeness","SUBCATEGORY":"","CONTEXT":"Verification","checkId":979,"FAILED":0,"THRESHOLD_VALUE":100,"_row":"13.24"},{"NUM_VIOLATED_ROWS":1,"PCT_VIOLATED_ROWS":1,"NUM_DENOMINATOR_ROWS":1,"EXECUTION_TIME":"2.220935 secs","QUERY_TEXT":"/*********\r\nSOURCE_VALUE_COMPLETENESS\r\nnumber of source values with 0 standard concept / number of distinct source values\r\n\r\nParameters used in this template:\r\ncdmDatabaseSchema = cdm_ibm_mdcd_v993.dbo\r\ncdmTableName = PAYER_PLAN_PERIOD\r\ncdmFieldName = plan_source_value\r\nstandardConceptFieldName = PLAN_CONCEPT_ID\r\n\r\n**********/\r\n\r\nSELECT num_violated_rows, CASE WHEN denominator.num_rows = 0 THEN 0 ELSE 1.0*num_violated_rows/denominator.num_rows END  AS pct_violated_rows, \r\n  denominator.num_rows as num_denominator_rows\r\nFROM\r\n(\r\n\tSELECT COUNT_BIG(violated_rows.violating_field) AS num_violated_rows\r\n\tFROM\r\n\t(\r\n\t\tSELECT DISTINCT 'PAYER_PLAN_PERIOD.plan_source_value' AS violating_field, cdmTable.plan_source_value\r\n\t\tFROM cdm_ibm_mdcd_v993.dbo.PAYER_PLAN_PERIOD cdmTable\r\n\t\t\r\n\t\tWHERE cdmTable.PLAN_CONCEPT_ID = 0\r\n\t) violated_rows\r\n) violated_row_count,\r\n( \r\n\tSELECT COUNT_BIG(distinct cdmTable.plan_source_value) + COUNT(DISTINCT CASE WHEN cdmTable.plan_source_value IS NULL THEN 1 END)  AS num_rows\r\n\tFROM cdm_ibm_mdcd_v993.dbo.PAYER_PLAN_PERIOD cdmTable\r\n\t\r\n) denominator\r\n;\r\n","CHECK_NAME":"sourceValueCompleteness","CHECK_LEVEL":"FIELD","CHECK_DESCRIPTION":"The number and percent of distinct source values in the plan_source_value field of the PAYER_PLAN_PERIOD table mapped to 0.","CDM_TABLE_NAME":"PAYER_PLAN_PERIOD","CDM_FIELD_NAME":"plan_source_value","SQL_FILE":"field_source_value_completeness.sql","CATEGORY":"Completeness","SUBCATEGORY":"","CONTEXT":"Verification","checkId":980,"FAILED":0,"THRESHOLD_VALUE":100,"_row":"13.25"},{"NUM_VIOLATED_ROWS":1,"PCT_VIOLATED_ROWS":1,"NUM_DENOMINATOR_ROWS":1,"EXECUTION_TIME":"1.421965 secs","QUERY_TEXT":"/*********\r\nSOURCE_VALUE_COMPLETENESS\r\nnumber of source values with 0 standard concept / number of distinct source values\r\n\r\nParameters used in this template:\r\ncdmDatabaseSchema = cdm_ibm_mdcd_v993.dbo\r\ncdmTableName = PAYER_PLAN_PERIOD\r\ncdmFieldName = sponsor_source_value\r\nstandardConceptFieldName = SPONSOR_CONCEPT_ID\r\n\r\n**********/\r\n\r\nSELECT num_violated_rows, CASE WHEN denominator.num_rows = 0 THEN 0 ELSE 1.0*num_violated_rows/denominator.num_rows END  AS pct_violated_rows, \r\n  denominator.num_rows as num_denominator_rows\r\nFROM\r\n(\r\n\tSELECT COUNT_BIG(violated_rows.violating_field) AS num_violated_rows\r\n\tFROM\r\n\t(\r\n\t\tSELECT DISTINCT 'PAYER_PLAN_PERIOD.sponsor_source_value' AS violating_field, cdmTable.sponsor_source_value\r\n\t\tFROM cdm_ibm_mdcd_v993.dbo.PAYER_PLAN_PERIOD cdmTable\r\n\t\t\r\n\t\tWHERE cdmTable.SPONSOR_CONCEPT_ID = 0\r\n\t) violated_rows\r\n) violated_row_count,\r\n( \r\n\tSELECT COUNT_BIG(distinct cdmTable.sponsor_source_value) + COUNT(DISTINCT CASE WHEN cdmTable.sponsor_source_value IS NULL THEN 1 END)  AS num_rows\r\n\tFROM cdm_ibm_mdcd_v993.dbo.PAYER_PLAN_PERIOD cdmTable\r\n\t\r\n) denominator\r\n;\r\n","CHECK_NAME":"sourceValueCompleteness","CHECK_LEVEL":"FIELD","CHECK_DESCRIPTION":"The number and percent of distinct source values in the sponsor_source_value field of the PAYER_PLAN_PERIOD table mapped to 0.","CDM_TABLE_NAME":"PAYER_PLAN_PERIOD","CDM_FIELD_NAME":"sponsor_source_value","SQL_FILE":"field_source_value_completeness.sql","CATEGORY":"Completeness","SUBCATEGORY":"","CONTEXT":"Verification","checkId":981,"FAILED":0,"THRESHOLD_VALUE":100,"_row":"13.26"},{"NUM_VIOLATED_ROWS":1,"PCT_VIOLATED_ROWS":1,"NUM_DENOMINATOR_ROWS":1,"EXECUTION_TIME":"1.307958 secs","QUERY_TEXT":"/*********\r\nSOURCE_VALUE_COMPLETENESS\r\nnumber of source values with 0 standard concept / number of distinct source values\r\n\r\nParameters used in this template:\r\ncdmDatabaseSchema = cdm_ibm_mdcd_v993.dbo\r\ncdmTableName = PAYER_PLAN_PERIOD\r\ncdmFieldName = stop_reason_source_value\r\nstandardConceptFieldName = STOP_REASON_CONCEPT_ID\r\n\r\n**********/\r\n\r\nSELECT num_violated_rows, CASE WHEN denominator.num_rows = 0 THEN 0 ELSE 1.0*num_violated_rows/denominator.num_rows END  AS pct_violated_rows, \r\n  denominator.num_rows as num_denominator_rows\r\nFROM\r\n(\r\n\tSELECT COUNT_BIG(violated_rows.violating_field) AS num_violated_rows\r\n\tFROM\r\n\t(\r\n\t\tSELECT DISTINCT 'PAYER_PLAN_PERIOD.stop_reason_source_value' AS violating_field, cdmTable.stop_reason_source_value\r\n\t\tFROM cdm_ibm_mdcd_v993.dbo.PAYER_PLAN_PERIOD cdmTable\r\n\t\t\r\n\t\tWHERE cdmTable.STOP_REASON_CONCEPT_ID = 0\r\n\t) violated_rows\r\n) violated_row_count,\r\n( \r\n\tSELECT COUNT_BIG(distinct cdmTable.stop_reason_source_value) + COUNT(DISTINCT CASE WHEN cdmTable.stop_reason_source_value IS NULL THEN 1 END)  AS num_rows\r\n\tFROM cdm_ibm_mdcd_v993.dbo.PAYER_PLAN_PERIOD cdmTable\r\n\t\r\n) denominator\r\n;\r\n","CHECK_NAME":"sourceValueCompleteness","CHECK_LEVEL":"FIELD","CHECK_DESCRIPTION":"The number and percent of distinct source values in the stop_reason_source_value field of the PAYER_PLAN_PERIOD table mapped to 0.","CDM_TABLE_NAME":"PAYER_PLAN_PERIOD","CDM_FIELD_NAME":"stop_reason_source_value","SQL_FILE":"field_source_value_completeness.sql","CATEGORY":"Completeness","SUBCATEGORY":"","CONTEXT":"Verification","checkId":982,"FAILED":0,"THRESHOLD_VALUE":100,"_row":"13.27"},{"NUM_VIOLATED_ROWS":0,"PCT_VIOLATED_ROWS":0,"NUM_DENOMINATOR_ROWS":28095636,"EXECUTION_TIME":"0.991977 secs","QUERY_TEXT":"\r\n/*********\r\nPLAUSIBLE_VALUE_LOW\r\nget number of records and the proportion to total number of eligible records that fall below this threshold\r\n\r\nParameters used in this template:\r\ncdmDatabaseSchema = cdm_ibm_mdcd_v993.dbo\r\ncdmTableName = PERSON\r\ncdmFieldName = year_of_birth\r\nplausibleValueLow = 1850\r\n\r\n**********/\r\n\r\nSELECT num_violated_rows, CASE WHEN denominator.num_rows = 0 THEN 0 ELSE 1.0*num_violated_rows/denominator.num_rows END  AS pct_violated_rows, \r\n  denominator.num_rows as num_denominator_rows\r\nFROM\r\n(\r\n\tSELECT COUNT_BIG(violated_rows.violating_field) AS num_violated_rows\r\n\tFROM\r\n\t(\r\n\t\tSELECT 'PERSON.year_of_birth' AS violating_field, cdmTable.*\r\n\t\tfrom cdm_ibm_mdcd_v993.dbo.PERSON cdmTable\r\n\t\t\r\n    where cdmTable.year_of_birth < 1850\r\n\t) violated_rows\r\n) violated_row_count,\r\n(\r\n\tSELECT COUNT_BIG(*) AS num_rows\r\n\tFROM cdm_ibm_mdcd_v993.dbo.PERSON cdmTable\r\n\t\r\n\twhere year_of_birth is not null\r\n) denominator\r\n;\r\n","CHECK_NAME":"plausibleValueLow","CHECK_LEVEL":"FIELD","CHECK_DESCRIPTION":"The number and percent of records with a value in the year_of_birth field of the PERSON table less than 1850.","CDM_TABLE_NAME":"PERSON","CDM_FIELD_NAME":"year_of_birth","SQL_FILE":"field_plausible_value_low.sql","CATEGORY":"Plausibility","SUBCATEGORY":"Atemporal","CONTEXT":"Verification","checkId":983,"FAILED":0,"THRESHOLD_VALUE":1,"_row":"14.1"},{"NUM_VIOLATED_ROWS":0,"PCT_VIOLATED_ROWS":0,"NUM_DENOMINATOR_ROWS":3537763,"EXECUTION_TIME":"0.589994 secs","QUERY_TEXT":"\r\n/*********\r\nPLAUSIBLE_VALUE_LOW\r\nget number of records and the proportion to total number of eligible records that fall below this threshold\r\n\r\nParameters used in this template:\r\ncdmDatabaseSchema = cdm_ibm_mdcd_v993.dbo\r\ncdmTableName = PERSON\r\ncdmFieldName = month_of_birth\r\nplausibleValueLow = 1\r\n\r\n**********/\r\n\r\nSELECT num_violated_rows, CASE WHEN denominator.num_rows = 0 THEN 0 ELSE 1.0*num_violated_rows/denominator.num_rows END  AS pct_violated_rows, \r\n  denominator.num_rows as num_denominator_rows\r\nFROM\r\n(\r\n\tSELECT COUNT_BIG(violated_rows.violating_field) AS num_violated_rows\r\n\tFROM\r\n\t(\r\n\t\tSELECT 'PERSON.month_of_birth' AS violating_field, cdmTable.*\r\n\t\tfrom cdm_ibm_mdcd_v993.dbo.PERSON cdmTable\r\n\t\t\r\n    where cdmTable.month_of_birth < 1\r\n\t) violated_rows\r\n) violated_row_count,\r\n(\r\n\tSELECT COUNT_BIG(*) AS num_rows\r\n\tFROM cdm_ibm_mdcd_v993.dbo.PERSON cdmTable\r\n\t\r\n\twhere month_of_birth is not null\r\n) denominator\r\n;\r\n","CHECK_NAME":"plausibleValueLow","CHECK_LEVEL":"FIELD","CHECK_DESCRIPTION":"The number and percent of records with a value in the month_of_birth field of the PERSON table less than 1.","CDM_TABLE_NAME":"PERSON","CDM_FIELD_NAME":"month_of_birth","SQL_FILE":"field_plausible_value_low.sql","CATEGORY":"Plausibility","SUBCATEGORY":"Atemporal","CONTEXT":"Verification","checkId":984,"FAILED":0,"THRESHOLD_VALUE":1,"_row":"14.2"},{"NUM_VIOLATED_ROWS":0,"PCT_VIOLATED_ROWS":0,"NUM_DENOMINATOR_ROWS":3537763,"EXECUTION_TIME":"1.600942 secs","QUERY_TEXT":"\r\n/*********\r\nPLAUSIBLE_VALUE_LOW\r\nget number of records and the proportion to total number of eligible records that fall below this threshold\r\n\r\nParameters used in this template:\r\ncdmDatabaseSchema = cdm_ibm_mdcd_v993.dbo\r\ncdmTableName = PERSON\r\ncdmFieldName = day_of_birth\r\nplausibleValueLow = 1\r\n\r\n**********/\r\n\r\nSELECT num_violated_rows, CASE WHEN denominator.num_rows = 0 THEN 0 ELSE 1.0*num_violated_rows/denominator.num_rows END  AS pct_violated_rows, \r\n  denominator.num_rows as num_denominator_rows\r\nFROM\r\n(\r\n\tSELECT COUNT_BIG(violated_rows.violating_field) AS num_violated_rows\r\n\tFROM\r\n\t(\r\n\t\tSELECT 'PERSON.day_of_birth' AS violating_field, cdmTable.*\r\n\t\tfrom cdm_ibm_mdcd_v993.dbo.PERSON cdmTable\r\n\t\t\r\n    where cdmTable.day_of_birth < 1\r\n\t) violated_rows\r\n) violated_row_count,\r\n(\r\n\tSELECT COUNT_BIG(*) AS num_rows\r\n\tFROM cdm_ibm_mdcd_v993.dbo.PERSON cdmTable\r\n\t\r\n\twhere day_of_birth is not null\r\n) denominator\r\n;\r\n","CHECK_NAME":"plausibleValueLow","CHECK_LEVEL":"FIELD","CHECK_DESCRIPTION":"The number and percent of records with a value in the day_of_birth field of the PERSON table less than 1.","CDM_TABLE_NAME":"PERSON","CDM_FIELD_NAME":"day_of_birth","SQL_FILE":"field_plausible_value_low.sql","CATEGORY":"Plausibility","SUBCATEGORY":"Atemporal","CONTEXT":"Verification","checkId":985,"FAILED":0,"THRESHOLD_VALUE":1,"_row":"14.3"},{"NUM_VIOLATED_ROWS":0,"PCT_VIOLATED_ROWS":0,"NUM_DENOMINATOR_ROWS":0,"EXECUTION_TIME":"1.262972 secs","QUERY_TEXT":"\r\n/*********\r\nPLAUSIBLE_VALUE_LOW\r\nget number of records and the proportion to total number of eligible records that fall below this threshold\r\n\r\nParameters used in this template:\r\ncdmDatabaseSchema = cdm_ibm_mdcd_v993.dbo\r\ncdmTableName = PERSON\r\ncdmFieldName = birth_datetime\r\nplausibleValueLow = '1850-01-01'\r\n\r\n**********/\r\n\r\nSELECT num_violated_rows, CASE WHEN denominator.num_rows = 0 THEN 0 ELSE 1.0*num_violated_rows/denominator.num_rows END  AS pct_violated_rows, \r\n  denominator.num_rows as num_denominator_rows\r\nFROM\r\n(\r\n\tSELECT COUNT_BIG(violated_rows.violating_field) AS num_violated_rows\r\n\tFROM\r\n\t(\r\n\t\tSELECT 'PERSON.birth_datetime' AS violating_field, cdmTable.*\r\n\t\tfrom cdm_ibm_mdcd_v993.dbo.PERSON cdmTable\r\n\t\t\r\n    where cdmTable.birth_datetime < '1850-01-01'\r\n\t) violated_rows\r\n) violated_row_count,\r\n(\r\n\tSELECT COUNT_BIG(*) AS num_rows\r\n\tFROM cdm_ibm_mdcd_v993.dbo.PERSON cdmTable\r\n\t\r\n\twhere birth_datetime is not null\r\n) denominator\r\n;\r\n","CHECK_NAME":"plausibleValueLow","CHECK_LEVEL":"FIELD","CHECK_DESCRIPTION":"The number and percent of records with a value in the birth_datetime field of the PERSON table less than '1850-01-01'.","CDM_TABLE_NAME":"PERSON","CDM_FIELD_NAME":"birth_datetime","SQL_FILE":"field_plausible_value_low.sql","CATEGORY":"Plausibility","SUBCATEGORY":"Atemporal","CONTEXT":"Verification","checkId":986,"FAILED":0,"THRESHOLD_VALUE":1,"_row":"14.4"},{"NUM_VIOLATED_ROWS":0,"PCT_VIOLATED_ROWS":0,"NUM_DENOMINATOR_ROWS":39805930,"EXECUTION_TIME":"0.701977 secs","QUERY_TEXT":"\r\n/*********\r\nPLAUSIBLE_VALUE_LOW\r\nget number of records and the proportion to total number of eligible records that fall below this threshold\r\n\r\nParameters used in this template:\r\ncdmDatabaseSchema = cdm_ibm_mdcd_v993.dbo\r\ncdmTableName = OBSERVATION_PERIOD\r\ncdmFieldName = observation_period_start_date\r\nplausibleValueLow = '1950-01-01'\r\n\r\n**********/\r\n\r\nSELECT num_violated_rows, CASE WHEN denominator.num_rows = 0 THEN 0 ELSE 1.0*num_violated_rows/denominator.num_rows END  AS pct_violated_rows, \r\n  denominator.num_rows as num_denominator_rows\r\nFROM\r\n(\r\n\tSELECT COUNT_BIG(violated_rows.violating_field) AS num_violated_rows\r\n\tFROM\r\n\t(\r\n\t\tSELECT 'OBSERVATION_PERIOD.observation_period_start_date' AS violating_field, cdmTable.*\r\n\t\tfrom cdm_ibm_mdcd_v993.dbo.OBSERVATION_PERIOD cdmTable\r\n\t\t\r\n    where cdmTable.observation_period_start_date < '1950-01-01'\r\n\t) violated_rows\r\n) violated_row_count,\r\n(\r\n\tSELECT COUNT_BIG(*) AS num_rows\r\n\tFROM cdm_ibm_mdcd_v993.dbo.OBSERVATION_PERIOD cdmTable\r\n\t\r\n\twhere observation_period_start_date is not null\r\n) denominator\r\n;\r\n","CHECK_NAME":"plausibleValueLow","CHECK_LEVEL":"FIELD","CHECK_DESCRIPTION":"The number and percent of records with a value in the observation_period_start_date field of the OBSERVATION_PERIOD table less than '1950-01-01'.","CDM_TABLE_NAME":"OBSERVATION_PERIOD","CDM_FIELD_NAME":"observation_period_start_date","SQL_FILE":"field_plausible_value_low.sql","CATEGORY":"Plausibility","SUBCATEGORY":"Atemporal","CONTEXT":"Verification","checkId":987,"FAILED":0,"THRESHOLD_VALUE":1,"_row":"14.5"},{"NUM_VIOLATED_ROWS":0,"PCT_VIOLATED_ROWS":0,"NUM_DENOMINATOR_ROWS":39805930,"EXECUTION_TIME":"0.788967 secs","QUERY_TEXT":"\r\n/*********\r\nPLAUSIBLE_VALUE_LOW\r\nget number of records and the proportion to total number of eligible records that fall below this threshold\r\n\r\nParameters used in this template:\r\ncdmDatabaseSchema = cdm_ibm_mdcd_v993.dbo\r\ncdmTableName = OBSERVATION_PERIOD\r\ncdmFieldName = observation_period_end_date\r\nplausibleValueLow = '1950-01-01'\r\n\r\n**********/\r\n\r\nSELECT num_violated_rows, CASE WHEN denominator.num_rows = 0 THEN 0 ELSE 1.0*num_violated_rows/denominator.num_rows END  AS pct_violated_rows, \r\n  denominator.num_rows as num_denominator_rows\r\nFROM\r\n(\r\n\tSELECT COUNT_BIG(violated_rows.violating_field) AS num_violated_rows\r\n\tFROM\r\n\t(\r\n\t\tSELECT 'OBSERVATION_PERIOD.observation_period_end_date' AS violating_field, cdmTable.*\r\n\t\tfrom cdm_ibm_mdcd_v993.dbo.OBSERVATION_PERIOD cdmTable\r\n\t\t\r\n    where cdmTable.observation_period_end_date < '1950-01-01'\r\n\t) violated_rows\r\n) violated_row_count,\r\n(\r\n\tSELECT COUNT_BIG(*) AS num_rows\r\n\tFROM cdm_ibm_mdcd_v993.dbo.OBSERVATION_PERIOD cdmTable\r\n\t\r\n\twhere observation_period_end_date is not null\r\n) denominator\r\n;\r\n","CHECK_NAME":"plausibleValueLow","CHECK_LEVEL":"FIELD","CHECK_DESCRIPTION":"The number and percent of records with a value in the observation_period_end_date field of the OBSERVATION_PERIOD table less than '1950-01-01'.","CDM_TABLE_NAME":"OBSERVATION_PERIOD","CDM_FIELD_NAME":"observation_period_end_date","SQL_FILE":"field_plausible_value_low.sql","CATEGORY":"Plausibility","SUBCATEGORY":"Atemporal","CONTEXT":"Verification","checkId":988,"FAILED":0,"THRESHOLD_VALUE":1,"_row":"14.6"},{"NUM_VIOLATED_ROWS":0,"PCT_VIOLATED_ROWS":0,"NUM_DENOMINATOR_ROWS":1680542588,"EXECUTION_TIME":"0.871972 secs","QUERY_TEXT":"\r\n/*********\r\nPLAUSIBLE_VALUE_LOW\r\nget number of records and the proportion to total number of eligible records that fall below this threshold\r\n\r\nParameters used in this template:\r\ncdmDatabaseSchema = cdm_ibm_mdcd_v993.dbo\r\ncdmTableName = VISIT_OCCURRENCE\r\ncdmFieldName = visit_start_date\r\nplausibleValueLow = '1950-01-01'\r\n\r\n**********/\r\n\r\nSELECT num_violated_rows, CASE WHEN denominator.num_rows = 0 THEN 0 ELSE 1.0*num_violated_rows/denominator.num_rows END  AS pct_violated_rows, \r\n  denominator.num_rows as num_denominator_rows\r\nFROM\r\n(\r\n\tSELECT COUNT_BIG(violated_rows.violating_field) AS num_violated_rows\r\n\tFROM\r\n\t(\r\n\t\tSELECT 'VISIT_OCCURRENCE.visit_start_date' AS violating_field, cdmTable.*\r\n\t\tfrom cdm_ibm_mdcd_v993.dbo.VISIT_OCCURRENCE cdmTable\r\n\t\t\r\n    where cdmTable.visit_start_date < '1950-01-01'\r\n\t) violated_rows\r\n) violated_row_count,\r\n(\r\n\tSELECT COUNT_BIG(*) AS num_rows\r\n\tFROM cdm_ibm_mdcd_v993.dbo.VISIT_OCCURRENCE cdmTable\r\n\t\r\n\twhere visit_start_date is not null\r\n) denominator\r\n;\r\n","CHECK_NAME":"plausibleValueLow","CHECK_LEVEL":"FIELD","CHECK_DESCRIPTION":"The number and percent of records with a value in the visit_start_date field of the VISIT_OCCURRENCE table less than '1950-01-01'.","CDM_TABLE_NAME":"VISIT_OCCURRENCE","CDM_FIELD_NAME":"visit_start_date","SQL_FILE":"field_plausible_value_low.sql","CATEGORY":"Plausibility","SUBCATEGORY":"Atemporal","CONTEXT":"Verification","checkId":989,"FAILED":0,"THRESHOLD_VALUE":1,"_row":"14.7"},{"NUM_VIOLATED_ROWS":0,"PCT_VIOLATED_ROWS":0,"NUM_DENOMINATOR_ROWS":0,"EXECUTION_TIME":"0.766988 secs","QUERY_TEXT":"\r\n/*********\r\nPLAUSIBLE_VALUE_LOW\r\nget number of records and the proportion to total number of eligible records that fall below this threshold\r\n\r\nParameters used in this template:\r\ncdmDatabaseSchema = cdm_ibm_mdcd_v993.dbo\r\ncdmTableName = VISIT_OCCURRENCE\r\ncdmFieldName = visit_start_datetime\r\nplausibleValueLow = '1950-01-01'\r\n\r\n**********/\r\n\r\nSELECT num_violated_rows, CASE WHEN denominator.num_rows = 0 THEN 0 ELSE 1.0*num_violated_rows/denominator.num_rows END  AS pct_violated_rows, \r\n  denominator.num_rows as num_denominator_rows\r\nFROM\r\n(\r\n\tSELECT COUNT_BIG(violated_rows.violating_field) AS num_violated_rows\r\n\tFROM\r\n\t(\r\n\t\tSELECT 'VISIT_OCCURRENCE.visit_start_datetime' AS violating_field, cdmTable.*\r\n\t\tfrom cdm_ibm_mdcd_v993.dbo.VISIT_OCCURRENCE cdmTable\r\n\t\t\r\n    where cdmTable.visit_start_datetime < '1950-01-01'\r\n\t) violated_rows\r\n) violated_row_count,\r\n(\r\n\tSELECT COUNT_BIG(*) AS num_rows\r\n\tFROM cdm_ibm_mdcd_v993.dbo.VISIT_OCCURRENCE cdmTable\r\n\t\r\n\twhere visit_start_datetime is not null\r\n) denominator\r\n;\r\n","CHECK_NAME":"plausibleValueLow","CHECK_LEVEL":"FIELD","CHECK_DESCRIPTION":"The number and percent of records with a value in the visit_start_datetime field of the VISIT_OCCURRENCE table less than '1950-01-01'.","CDM_TABLE_NAME":"VISIT_OCCURRENCE","CDM_FIELD_NAME":"visit_start_datetime","SQL_FILE":"field_plausible_value_low.sql","CATEGORY":"Plausibility","SUBCATEGORY":"Atemporal","CONTEXT":"Verification","checkId":990,"FAILED":0,"THRESHOLD_VALUE":1,"_row":"14.8"},{"NUM_VIOLATED_ROWS":0,"PCT_VIOLATED_ROWS":0,"NUM_DENOMINATOR_ROWS":1680542588,"EXECUTION_TIME":"0.682985 secs","QUERY_TEXT":"\r\n/*********\r\nPLAUSIBLE_VALUE_LOW\r\nget number of records and the proportion to total number of eligible records that fall below this threshold\r\n\r\nParameters used in this template:\r\ncdmDatabaseSchema = cdm_ibm_mdcd_v993.dbo\r\ncdmTableName = VISIT_OCCURRENCE\r\ncdmFieldName = visit_end_date\r\nplausibleValueLow = '1950-01-01'\r\n\r\n**********/\r\n\r\nSELECT num_violated_rows, CASE WHEN denominator.num_rows = 0 THEN 0 ELSE 1.0*num_violated_rows/denominator.num_rows END  AS pct_violated_rows, \r\n  denominator.num_rows as num_denominator_rows\r\nFROM\r\n(\r\n\tSELECT COUNT_BIG(violated_rows.violating_field) AS num_violated_rows\r\n\tFROM\r\n\t(\r\n\t\tSELECT 'VISIT_OCCURRENCE.visit_end_date' AS violating_field, cdmTable.*\r\n\t\tfrom cdm_ibm_mdcd_v993.dbo.VISIT_OCCURRENCE cdmTable\r\n\t\t\r\n    where cdmTable.visit_end_date < '1950-01-01'\r\n\t) violated_rows\r\n) violated_row_count,\r\n(\r\n\tSELECT COUNT_BIG(*) AS num_rows\r\n\tFROM cdm_ibm_mdcd_v993.dbo.VISIT_OCCURRENCE cdmTable\r\n\t\r\n\twhere visit_end_date is not null\r\n) denominator\r\n;\r\n","CHECK_NAME":"plausibleValueLow","CHECK_LEVEL":"FIELD","CHECK_DESCRIPTION":"The number and percent of records with a value in the visit_end_date field of the VISIT_OCCURRENCE table less than '1950-01-01'.","CDM_TABLE_NAME":"VISIT_OCCURRENCE","CDM_FIELD_NAME":"visit_end_date","SQL_FILE":"field_plausible_value_low.sql","CATEGORY":"Plausibility","SUBCATEGORY":"Atemporal","CONTEXT":"Verification","checkId":991,"FAILED":0,"THRESHOLD_VALUE":1,"_row":"14.9"},{"NUM_VIOLATED_ROWS":0,"PCT_VIOLATED_ROWS":0,"NUM_DENOMINATOR_ROWS":0,"EXECUTION_TIME":"0.774988 secs","QUERY_TEXT":"\r\n/*********\r\nPLAUSIBLE_VALUE_LOW\r\nget number of records and the proportion to total number of eligible records that fall below this threshold\r\n\r\nParameters used in this template:\r\ncdmDatabaseSchema = cdm_ibm_mdcd_v993.dbo\r\ncdmTableName = VISIT_OCCURRENCE\r\ncdmFieldName = visit_end_datetime\r\nplausibleValueLow = '1950-01-01'\r\n\r\n**********/\r\n\r\nSELECT num_violated_rows, CASE WHEN denominator.num_rows = 0 THEN 0 ELSE 1.0*num_violated_rows/denominator.num_rows END  AS pct_violated_rows, \r\n  denominator.num_rows as num_denominator_rows\r\nFROM\r\n(\r\n\tSELECT COUNT_BIG(violated_rows.violating_field) AS num_violated_rows\r\n\tFROM\r\n\t(\r\n\t\tSELECT 'VISIT_OCCURRENCE.visit_end_datetime' AS violating_field, cdmTable.*\r\n\t\tfrom cdm_ibm_mdcd_v993.dbo.VISIT_OCCURRENCE cdmTable\r\n\t\t\r\n    where cdmTable.visit_end_datetime < '1950-01-01'\r\n\t) violated_rows\r\n) violated_row_count,\r\n(\r\n\tSELECT COUNT_BIG(*) AS num_rows\r\n\tFROM cdm_ibm_mdcd_v993.dbo.VISIT_OCCURRENCE cdmTable\r\n\t\r\n\twhere visit_end_datetime is not null\r\n) denominator\r\n;\r\n","CHECK_NAME":"plausibleValueLow","CHECK_LEVEL":"FIELD","CHECK_DESCRIPTION":"The number and percent of records with a value in the visit_end_datetime field of the VISIT_OCCURRENCE table less than '1950-01-01'.","CDM_TABLE_NAME":"VISIT_OCCURRENCE","CDM_FIELD_NAME":"visit_end_datetime","SQL_FILE":"field_plausible_value_low.sql","CATEGORY":"Plausibility","SUBCATEGORY":"Atemporal","CONTEXT":"Verification","checkId":992,"FAILED":0,"THRESHOLD_VALUE":1,"_row":"14.10"},{"NUM_VIOLATED_ROWS":0,"PCT_VIOLATED_ROWS":0,"NUM_DENOMINATOR_ROWS":2589059072,"EXECUTION_TIME":"0.778970 secs","QUERY_TEXT":"\r\n/*********\r\nPLAUSIBLE_VALUE_LOW\r\nget number of records and the proportion to total number of eligible records that fall below this threshold\r\n\r\nParameters used in this template:\r\ncdmDatabaseSchema = cdm_ibm_mdcd_v993.dbo\r\ncdmTableName = CONDITION_OCCURRENCE\r\ncdmFieldName = condition_start_date\r\nplausibleValueLow = '1950-01-01'\r\n\r\n**********/\r\n\r\nSELECT num_violated_rows, CASE WHEN denominator.num_rows = 0 THEN 0 ELSE 1.0*num_violated_rows/denominator.num_rows END  AS pct_violated_rows, \r\n  denominator.num_rows as num_denominator_rows\r\nFROM\r\n(\r\n\tSELECT COUNT_BIG(violated_rows.violating_field) AS num_violated_rows\r\n\tFROM\r\n\t(\r\n\t\tSELECT 'CONDITION_OCCURRENCE.condition_start_date' AS violating_field, cdmTable.*\r\n\t\tfrom cdm_ibm_mdcd_v993.dbo.CONDITION_OCCURRENCE cdmTable\r\n\t\t\r\n    where cdmTable.condition_start_date < '1950-01-01'\r\n\t) violated_rows\r\n) violated_row_count,\r\n(\r\n\tSELECT COUNT_BIG(*) AS num_rows\r\n\tFROM cdm_ibm_mdcd_v993.dbo.CONDITION_OCCURRENCE cdmTable\r\n\t\r\n\twhere condition_start_date is not null\r\n) denominator\r\n;\r\n","CHECK_NAME":"plausibleValueLow","CHECK_LEVEL":"FIELD","CHECK_DESCRIPTION":"The number and percent of records with a value in the condition_start_date field of the CONDITION_OCCURRENCE table less than '1950-01-01'.","CDM_TABLE_NAME":"CONDITION_OCCURRENCE","CDM_FIELD_NAME":"condition_start_date","SQL_FILE":"field_plausible_value_low.sql","CATEGORY":"Plausibility","SUBCATEGORY":"Atemporal","CONTEXT":"Verification","checkId":993,"FAILED":0,"THRESHOLD_VALUE":1,"_row":"14.11"},{"NUM_VIOLATED_ROWS":2589059072,"PCT_VIOLATED_ROWS":1,"NUM_DENOMINATOR_ROWS":2589059072,"EXECUTION_TIME":"0.997971 secs","QUERY_TEXT":"\r\n/*********\r\nPLAUSIBLE_VALUE_LOW\r\nget number of records and the proportion to total number of eligible records that fall below this threshold\r\n\r\nParameters used in this template:\r\ncdmDatabaseSchema = cdm_ibm_mdcd_v993.dbo\r\ncdmTableName = CONDITION_OCCURRENCE\r\ncdmFieldName = condition_start_datetime\r\nplausibleValueLow = '1950-01-01'\r\n\r\n**********/\r\n\r\nSELECT num_violated_rows, CASE WHEN denominator.num_rows = 0 THEN 0 ELSE 1.0*num_violated_rows/denominator.num_rows END  AS pct_violated_rows, \r\n  denominator.num_rows as num_denominator_rows\r\nFROM\r\n(\r\n\tSELECT COUNT_BIG(violated_rows.violating_field) AS num_violated_rows\r\n\tFROM\r\n\t(\r\n\t\tSELECT 'CONDITION_OCCURRENCE.condition_start_datetime' AS violating_field, cdmTable.*\r\n\t\tfrom cdm_ibm_mdcd_v993.dbo.CONDITION_OCCURRENCE cdmTable\r\n\t\t\r\n    where cdmTable.condition_start_datetime < '1950-01-01'\r\n\t) violated_rows\r\n) violated_row_count,\r\n(\r\n\tSELECT COUNT_BIG(*) AS num_rows\r\n\tFROM cdm_ibm_mdcd_v993.dbo.CONDITION_OCCURRENCE cdmTable\r\n\t\r\n\twhere condition_start_datetime is not null\r\n) denominator\r\n;\r\n","CHECK_NAME":"plausibleValueLow","CHECK_LEVEL":"FIELD","CHECK_DESCRIPTION":"The number and percent of records with a value in the condition_start_datetime field of the CONDITION_OCCURRENCE table less than '1950-01-01'.","CDM_TABLE_NAME":"CONDITION_OCCURRENCE","CDM_FIELD_NAME":"condition_start_datetime","SQL_FILE":"field_plausible_value_low.sql","CATEGORY":"Plausibility","SUBCATEGORY":"Atemporal","CONTEXT":"Verification","checkId":994,"FAILED":1,"THRESHOLD_VALUE":1,"_row":"14.12"},{"NUM_VIOLATED_ROWS":0,"PCT_VIOLATED_ROWS":0,"NUM_DENOMINATOR_ROWS":0,"EXECUTION_TIME":"1.308969 secs","QUERY_TEXT":"\r\n/*********\r\nPLAUSIBLE_VALUE_LOW\r\nget number of records and the proportion to total number of eligible records that fall below this threshold\r\n\r\nParameters used in this template:\r\ncdmDatabaseSchema = cdm_ibm_mdcd_v993.dbo\r\ncdmTableName = CONDITION_OCCURRENCE\r\ncdmFieldName = condition_end_date\r\nplausibleValueLow = '1950-01-01'\r\n\r\n**********/\r\n\r\nSELECT num_violated_rows, CASE WHEN denominator.num_rows = 0 THEN 0 ELSE 1.0*num_violated_rows/denominator.num_rows END  AS pct_violated_rows, \r\n  denominator.num_rows as num_denominator_rows\r\nFROM\r\n(\r\n\tSELECT COUNT_BIG(violated_rows.violating_field) AS num_violated_rows\r\n\tFROM\r\n\t(\r\n\t\tSELECT 'CONDITION_OCCURRENCE.condition_end_date' AS violating_field, cdmTable.*\r\n\t\tfrom cdm_ibm_mdcd_v993.dbo.CONDITION_OCCURRENCE cdmTable\r\n\t\t\r\n    where cdmTable.condition_end_date < '1950-01-01'\r\n\t) violated_rows\r\n) violated_row_count,\r\n(\r\n\tSELECT COUNT_BIG(*) AS num_rows\r\n\tFROM cdm_ibm_mdcd_v993.dbo.CONDITION_OCCURRENCE cdmTable\r\n\t\r\n\twhere condition_end_date is not null\r\n) denominator\r\n;\r\n","CHECK_NAME":"plausibleValueLow","CHECK_LEVEL":"FIELD","CHECK_DESCRIPTION":"The number and percent of records with a value in the condition_end_date field of the CONDITION_OCCURRENCE table less than '1950-01-01'.","CDM_TABLE_NAME":"CONDITION_OCCURRENCE","CDM_FIELD_NAME":"condition_end_date","SQL_FILE":"field_plausible_value_low.sql","CATEGORY":"Plausibility","SUBCATEGORY":"Atemporal","CONTEXT":"Verification","checkId":995,"FAILED":0,"THRESHOLD_VALUE":1,"_row":"14.13"},{"NUM_VIOLATED_ROWS":0,"PCT_VIOLATED_ROWS":0,"NUM_DENOMINATOR_ROWS":0,"EXECUTION_TIME":"1.564950 secs","QUERY_TEXT":"\r\n/*********\r\nPLAUSIBLE_VALUE_LOW\r\nget number of records and the proportion to total number of eligible records that fall below this threshold\r\n\r\nParameters used in this template:\r\ncdmDatabaseSchema = cdm_ibm_mdcd_v993.dbo\r\ncdmTableName = CONDITION_OCCURRENCE\r\ncdmFieldName = condition_end_datetime\r\nplausibleValueLow = '1950-01-01'\r\n\r\n**********/\r\n\r\nSELECT num_violated_rows, CASE WHEN denominator.num_rows = 0 THEN 0 ELSE 1.0*num_violated_rows/denominator.num_rows END  AS pct_violated_rows, \r\n  denominator.num_rows as num_denominator_rows\r\nFROM\r\n(\r\n\tSELECT COUNT_BIG(violated_rows.violating_field) AS num_violated_rows\r\n\tFROM\r\n\t(\r\n\t\tSELECT 'CONDITION_OCCURRENCE.condition_end_datetime' AS violating_field, cdmTable.*\r\n\t\tfrom cdm_ibm_mdcd_v993.dbo.CONDITION_OCCURRENCE cdmTable\r\n\t\t\r\n    where cdmTable.condition_end_datetime < '1950-01-01'\r\n\t) violated_rows\r\n) violated_row_count,\r\n(\r\n\tSELECT COUNT_BIG(*) AS num_rows\r\n\tFROM cdm_ibm_mdcd_v993.dbo.CONDITION_OCCURRENCE cdmTable\r\n\t\r\n\twhere condition_end_datetime is not null\r\n) denominator\r\n;\r\n","CHECK_NAME":"plausibleValueLow","CHECK_LEVEL":"FIELD","CHECK_DESCRIPTION":"The number and percent of records with a value in the condition_end_datetime field of the CONDITION_OCCURRENCE table less than '1950-01-01'.","CDM_TABLE_NAME":"CONDITION_OCCURRENCE","CDM_FIELD_NAME":"condition_end_datetime","SQL_FILE":"field_plausible_value_low.sql","CATEGORY":"Plausibility","SUBCATEGORY":"Atemporal","CONTEXT":"Verification","checkId":996,"FAILED":0,"THRESHOLD_VALUE":1,"_row":"14.14"},{"NUM_VIOLATED_ROWS":0,"PCT_VIOLATED_ROWS":0,"NUM_DENOMINATOR_ROWS":1125494098,"EXECUTION_TIME":"0.848952 secs","QUERY_TEXT":"\r\n/*********\r\nPLAUSIBLE_VALUE_LOW\r\nget number of records and the proportion to total number of eligible records that fall below this threshold\r\n\r\nParameters used in this template:\r\ncdmDatabaseSchema = cdm_ibm_mdcd_v993.dbo\r\ncdmTableName = DRUG_EXPOSURE\r\ncdmFieldName = drug_exposure_start_date\r\nplausibleValueLow = '1950-01-01'\r\n\r\n**********/\r\n\r\nSELECT num_violated_rows, CASE WHEN denominator.num_rows = 0 THEN 0 ELSE 1.0*num_violated_rows/denominator.num_rows END  AS pct_violated_rows, \r\n  denominator.num_rows as num_denominator_rows\r\nFROM\r\n(\r\n\tSELECT COUNT_BIG(violated_rows.violating_field) AS num_violated_rows\r\n\tFROM\r\n\t(\r\n\t\tSELECT 'DRUG_EXPOSURE.drug_exposure_start_date' AS violating_field, cdmTable.*\r\n\t\tfrom cdm_ibm_mdcd_v993.dbo.DRUG_EXPOSURE cdmTable\r\n\t\t\r\n    where cdmTable.drug_exposure_start_date < '1950-01-01'\r\n\t) violated_rows\r\n) violated_row_count,\r\n(\r\n\tSELECT COUNT_BIG(*) AS num_rows\r\n\tFROM cdm_ibm_mdcd_v993.dbo.DRUG_EXPOSURE cdmTable\r\n\t\r\n\twhere drug_exposure_start_date is not null\r\n) denominator\r\n;\r\n","CHECK_NAME":"plausibleValueLow","CHECK_LEVEL":"FIELD","CHECK_DESCRIPTION":"The number and percent of records with a value in the drug_exposure_start_date field of the DRUG_EXPOSURE table less than '1950-01-01'.","CDM_TABLE_NAME":"DRUG_EXPOSURE","CDM_FIELD_NAME":"drug_exposure_start_date","SQL_FILE":"field_plausible_value_low.sql","CATEGORY":"Plausibility","SUBCATEGORY":"Atemporal","CONTEXT":"Verification","checkId":997,"FAILED":0,"THRESHOLD_VALUE":1,"_row":"14.15"},{"NUM_VIOLATED_ROWS":1125494098,"PCT_VIOLATED_ROWS":1,"NUM_DENOMINATOR_ROWS":1125494098,"EXECUTION_TIME":"0.792989 secs","QUERY_TEXT":"\r\n/*********\r\nPLAUSIBLE_VALUE_LOW\r\nget number of records and the proportion to total number of eligible records that fall below this threshold\r\n\r\nParameters used in this template:\r\ncdmDatabaseSchema = cdm_ibm_mdcd_v993.dbo\r\ncdmTableName = DRUG_EXPOSURE\r\ncdmFieldName = drug_exposure_start_datetime\r\nplausibleValueLow = '1950-01-01'\r\n\r\n**********/\r\n\r\nSELECT num_violated_rows, CASE WHEN denominator.num_rows = 0 THEN 0 ELSE 1.0*num_violated_rows/denominator.num_rows END  AS pct_violated_rows, \r\n  denominator.num_rows as num_denominator_rows\r\nFROM\r\n(\r\n\tSELECT COUNT_BIG(violated_rows.violating_field) AS num_violated_rows\r\n\tFROM\r\n\t(\r\n\t\tSELECT 'DRUG_EXPOSURE.drug_exposure_start_datetime' AS violating_field, cdmTable.*\r\n\t\tfrom cdm_ibm_mdcd_v993.dbo.DRUG_EXPOSURE cdmTable\r\n\t\t\r\n    where cdmTable.drug_exposure_start_datetime < '1950-01-01'\r\n\t) violated_rows\r\n) violated_row_count,\r\n(\r\n\tSELECT COUNT_BIG(*) AS num_rows\r\n\tFROM cdm_ibm_mdcd_v993.dbo.DRUG_EXPOSURE cdmTable\r\n\t\r\n\twhere drug_exposure_start_datetime is not null\r\n) denominator\r\n;\r\n","CHECK_NAME":"plausibleValueLow","CHECK_LEVEL":"FIELD","CHECK_DESCRIPTION":"The number and percent of records with a value in the drug_exposure_start_datetime field of the DRUG_EXPOSURE table less than '1950-01-01'.","CDM_TABLE_NAME":"DRUG_EXPOSURE","CDM_FIELD_NAME":"drug_exposure_start_datetime","SQL_FILE":"field_plausible_value_low.sql","CATEGORY":"Plausibility","SUBCATEGORY":"Atemporal","CONTEXT":"Verification","checkId":998,"FAILED":1,"THRESHOLD_VALUE":1,"_row":"14.16"},{"NUM_VIOLATED_ROWS":0,"PCT_VIOLATED_ROWS":0,"NUM_DENOMINATOR_ROWS":1125494098,"EXECUTION_TIME":"1.132955 secs","QUERY_TEXT":"\r\n/*********\r\nPLAUSIBLE_VALUE_LOW\r\nget number of records and the proportion to total number of eligible records that fall below this threshold\r\n\r\nParameters used in this template:\r\ncdmDatabaseSchema = cdm_ibm_mdcd_v993.dbo\r\ncdmTableName = DRUG_EXPOSURE\r\ncdmFieldName = drug_exposure_end_date\r\nplausibleValueLow = '1950-01-01'\r\n\r\n**********/\r\n\r\nSELECT num_violated_rows, CASE WHEN denominator.num_rows = 0 THEN 0 ELSE 1.0*num_violated_rows/denominator.num_rows END  AS pct_violated_rows, \r\n  denominator.num_rows as num_denominator_rows\r\nFROM\r\n(\r\n\tSELECT COUNT_BIG(violated_rows.violating_field) AS num_violated_rows\r\n\tFROM\r\n\t(\r\n\t\tSELECT 'DRUG_EXPOSURE.drug_exposure_end_date' AS violating_field, cdmTable.*\r\n\t\tfrom cdm_ibm_mdcd_v993.dbo.DRUG_EXPOSURE cdmTable\r\n\t\t\r\n    where cdmTable.drug_exposure_end_date < '1950-01-01'\r\n\t) violated_rows\r\n) violated_row_count,\r\n(\r\n\tSELECT COUNT_BIG(*) AS num_rows\r\n\tFROM cdm_ibm_mdcd_v993.dbo.DRUG_EXPOSURE cdmTable\r\n\t\r\n\twhere drug_exposure_end_date is not null\r\n) denominator\r\n;\r\n","CHECK_NAME":"plausibleValueLow","CHECK_LEVEL":"FIELD","CHECK_DESCRIPTION":"The number and percent of records with a value in the drug_exposure_end_date field of the DRUG_EXPOSURE table less than '1950-01-01'.","CDM_TABLE_NAME":"DRUG_EXPOSURE","CDM_FIELD_NAME":"drug_exposure_end_date","SQL_FILE":"field_plausible_value_low.sql","CATEGORY":"Plausibility","SUBCATEGORY":"Atemporal","CONTEXT":"Verification","checkId":999,"FAILED":0,"THRESHOLD_VALUE":1,"_row":"14.17"},{"NUM_VIOLATED_ROWS":0,"PCT_VIOLATED_ROWS":0,"NUM_DENOMINATOR_ROWS":0,"EXECUTION_TIME":"0.736997 secs","QUERY_TEXT":"\r\n/*********\r\nPLAUSIBLE_VALUE_LOW\r\nget number of records and the proportion to total number of eligible records that fall below this threshold\r\n\r\nParameters used in this template:\r\ncdmDatabaseSchema = cdm_ibm_mdcd_v993.dbo\r\ncdmTableName = DRUG_EXPOSURE\r\ncdmFieldName = drug_exposure_end_datetime\r\nplausibleValueLow = '1950-01-01'\r\n\r\n**********/\r\n\r\nSELECT num_violated_rows, CASE WHEN denominator.num_rows = 0 THEN 0 ELSE 1.0*num_violated_rows/denominator.num_rows END  AS pct_violated_rows, \r\n  denominator.num_rows as num_denominator_rows\r\nFROM\r\n(\r\n\tSELECT COUNT_BIG(violated_rows.violating_field) AS num_violated_rows\r\n\tFROM\r\n\t(\r\n\t\tSELECT 'DRUG_EXPOSURE.drug_exposure_end_datetime' AS violating_field, cdmTable.*\r\n\t\tfrom cdm_ibm_mdcd_v993.dbo.DRUG_EXPOSURE cdmTable\r\n\t\t\r\n    where cdmTable.drug_exposure_end_datetime < '1950-01-01'\r\n\t) violated_rows\r\n) violated_row_count,\r\n(\r\n\tSELECT COUNT_BIG(*) AS num_rows\r\n\tFROM cdm_ibm_mdcd_v993.dbo.DRUG_EXPOSURE cdmTable\r\n\t\r\n\twhere drug_exposure_end_datetime is not null\r\n) denominator\r\n;\r\n","CHECK_NAME":"plausibleValueLow","CHECK_LEVEL":"FIELD","CHECK_DESCRIPTION":"The number and percent of records with a value in the drug_exposure_end_datetime field of the DRUG_EXPOSURE table less than '1950-01-01'.","CDM_TABLE_NAME":"DRUG_EXPOSURE","CDM_FIELD_NAME":"drug_exposure_end_datetime","SQL_FILE":"field_plausible_value_low.sql","CATEGORY":"Plausibility","SUBCATEGORY":"Atemporal","CONTEXT":"Verification","checkId":1000,"FAILED":0,"THRESHOLD_VALUE":1,"_row":"14.18"},{"NUM_VIOLATED_ROWS":0,"PCT_VIOLATED_ROWS":0,"NUM_DENOMINATOR_ROWS":0,"EXECUTION_TIME":"0.728981 secs","QUERY_TEXT":"\r\n/*********\r\nPLAUSIBLE_VALUE_LOW\r\nget number of records and the proportion to total number of eligible records that fall below this threshold\r\n\r\nParameters used in this template:\r\ncdmDatabaseSchema = cdm_ibm_mdcd_v993.dbo\r\ncdmTableName = DRUG_EXPOSURE\r\ncdmFieldName = verbatim_end_date\r\nplausibleValueLow = '1950-01-01'\r\n\r\n**********/\r\n\r\nSELECT num_violated_rows, CASE WHEN denominator.num_rows = 0 THEN 0 ELSE 1.0*num_violated_rows/denominator.num_rows END  AS pct_violated_rows, \r\n  denominator.num_rows as num_denominator_rows\r\nFROM\r\n(\r\n\tSELECT COUNT_BIG(violated_rows.violating_field) AS num_violated_rows\r\n\tFROM\r\n\t(\r\n\t\tSELECT 'DRUG_EXPOSURE.verbatim_end_date' AS violating_field, cdmTable.*\r\n\t\tfrom cdm_ibm_mdcd_v993.dbo.DRUG_EXPOSURE cdmTable\r\n\t\t\r\n    where cdmTable.verbatim_end_date < '1950-01-01'\r\n\t) violated_rows\r\n) violated_row_count,\r\n(\r\n\tSELECT COUNT_BIG(*) AS num_rows\r\n\tFROM cdm_ibm_mdcd_v993.dbo.DRUG_EXPOSURE cdmTable\r\n\t\r\n\twhere verbatim_end_date is not null\r\n) denominator\r\n;\r\n","CHECK_NAME":"plausibleValueLow","CHECK_LEVEL":"FIELD","CHECK_DESCRIPTION":"The number and percent of records with a value in the verbatim_end_date field of the DRUG_EXPOSURE table less than '1950-01-01'.","CDM_TABLE_NAME":"DRUG_EXPOSURE","CDM_FIELD_NAME":"verbatim_end_date","SQL_FILE":"field_plausible_value_low.sql","CATEGORY":"Plausibility","SUBCATEGORY":"Atemporal","CONTEXT":"Verification","checkId":1001,"FAILED":0,"THRESHOLD_VALUE":1,"_row":"14.19"},{"NUM_VIOLATED_ROWS":0,"PCT_VIOLATED_ROWS":0,"NUM_DENOMINATOR_ROWS":947103754,"EXECUTION_TIME":"0.653962 secs","QUERY_TEXT":"\r\n/*********\r\nPLAUSIBLE_VALUE_LOW\r\nget number of records and the proportion to total number of eligible records that fall below this threshold\r\n\r\nParameters used in this template:\r\ncdmDatabaseSchema = cdm_ibm_mdcd_v993.dbo\r\ncdmTableName = DRUG_EXPOSURE\r\ncdmFieldName = refills\r\nplausibleValueLow = 0\r\n\r\n**********/\r\n\r\nSELECT num_violated_rows, CASE WHEN denominator.num_rows = 0 THEN 0 ELSE 1.0*num_violated_rows/denominator.num_rows END  AS pct_violated_rows, \r\n  denominator.num_rows as num_denominator_rows\r\nFROM\r\n(\r\n\tSELECT COUNT_BIG(violated_rows.violating_field) AS num_violated_rows\r\n\tFROM\r\n\t(\r\n\t\tSELECT 'DRUG_EXPOSURE.refills' AS violating_field, cdmTable.*\r\n\t\tfrom cdm_ibm_mdcd_v993.dbo.DRUG_EXPOSURE cdmTable\r\n\t\t\r\n    where cdmTable.refills < 0\r\n\t) violated_rows\r\n) violated_row_count,\r\n(\r\n\tSELECT COUNT_BIG(*) AS num_rows\r\n\tFROM cdm_ibm_mdcd_v993.dbo.DRUG_EXPOSURE cdmTable\r\n\t\r\n\twhere refills is not null\r\n) denominator\r\n;\r\n","CHECK_NAME":"plausibleValueLow","CHECK_LEVEL":"FIELD","CHECK_DESCRIPTION":"The number and percent of records with a value in the refills field of the DRUG_EXPOSURE table less than 0.","CDM_TABLE_NAME":"DRUG_EXPOSURE","CDM_FIELD_NAME":"refills","SQL_FILE":"field_plausible_value_low.sql","CATEGORY":"Plausibility","SUBCATEGORY":"Atemporal","CONTEXT":"Verification","checkId":1002,"FAILED":0,"THRESHOLD_VALUE":1,"_row":"14.20"},{"NUM_VIOLATED_ROWS":28390,"PCT_VIOLATED_ROWS":0,"NUM_DENOMINATOR_ROWS":966917415,"EXECUTION_TIME":"2.665947 secs","QUERY_TEXT":"\r\n/*********\r\nPLAUSIBLE_VALUE_LOW\r\nget number of records and the proportion to total number of eligible records that fall below this threshold\r\n\r\nParameters used in this template:\r\ncdmDatabaseSchema = cdm_ibm_mdcd_v993.dbo\r\ncdmTableName = DRUG_EXPOSURE\r\ncdmFieldName = quantity\r\nplausibleValueLow = 0\r\n\r\n**********/\r\n\r\nSELECT num_violated_rows, CASE WHEN denominator.num_rows = 0 THEN 0 ELSE 1.0*num_violated_rows/denominator.num_rows END  AS pct_violated_rows, \r\n  denominator.num_rows as num_denominator_rows\r\nFROM\r\n(\r\n\tSELECT COUNT_BIG(violated_rows.violating_field) AS num_violated_rows\r\n\tFROM\r\n\t(\r\n\t\tSELECT 'DRUG_EXPOSURE.quantity' AS violating_field, cdmTable.*\r\n\t\tfrom cdm_ibm_mdcd_v993.dbo.DRUG_EXPOSURE cdmTable\r\n\t\t\r\n    where cdmTable.quantity < 0\r\n\t) violated_rows\r\n) violated_row_count,\r\n(\r\n\tSELECT COUNT_BIG(*) AS num_rows\r\n\tFROM cdm_ibm_mdcd_v993.dbo.DRUG_EXPOSURE cdmTable\r\n\t\r\n\twhere quantity is not null\r\n) denominator\r\n;\r\n","CHECK_NAME":"plausibleValueLow","CHECK_LEVEL":"FIELD","CHECK_DESCRIPTION":"The number and percent of records with a value in the quantity field of the DRUG_EXPOSURE table less than 0.","CDM_TABLE_NAME":"DRUG_EXPOSURE","CDM_FIELD_NAME":"quantity","SQL_FILE":"field_plausible_value_low.sql","CATEGORY":"Plausibility","SUBCATEGORY":"Atemporal","CONTEXT":"Verification","checkId":1003,"FAILED":0,"THRESHOLD_VALUE":1,"_row":"14.21"},{"NUM_VIOLATED_ROWS":0,"PCT_VIOLATED_ROWS":0,"NUM_DENOMINATOR_ROWS":966917415,"EXECUTION_TIME":"1.359953 secs","QUERY_TEXT":"\r\n/*********\r\nPLAUSIBLE_VALUE_LOW\r\nget number of records and the proportion to total number of eligible records that fall below this threshold\r\n\r\nParameters used in this template:\r\ncdmDatabaseSchema = cdm_ibm_mdcd_v993.dbo\r\ncdmTableName = DRUG_EXPOSURE\r\ncdmFieldName = days_supply\r\nplausibleValueLow = 0\r\n\r\n**********/\r\n\r\nSELECT num_violated_rows, CASE WHEN denominator.num_rows = 0 THEN 0 ELSE 1.0*num_violated_rows/denominator.num_rows END  AS pct_violated_rows, \r\n  denominator.num_rows as num_denominator_rows\r\nFROM\r\n(\r\n\tSELECT COUNT_BIG(violated_rows.violating_field) AS num_violated_rows\r\n\tFROM\r\n\t(\r\n\t\tSELECT 'DRUG_EXPOSURE.days_supply' AS violating_field, cdmTable.*\r\n\t\tfrom cdm_ibm_mdcd_v993.dbo.DRUG_EXPOSURE cdmTable\r\n\t\t\r\n    where cdmTable.days_supply < 0\r\n\t) violated_rows\r\n) violated_row_count,\r\n(\r\n\tSELECT COUNT_BIG(*) AS num_rows\r\n\tFROM cdm_ibm_mdcd_v993.dbo.DRUG_EXPOSURE cdmTable\r\n\t\r\n\twhere days_supply is not null\r\n) denominator\r\n;\r\n","CHECK_NAME":"plausibleValueLow","CHECK_LEVEL":"FIELD","CHECK_DESCRIPTION":"The number and percent of records with a value in the days_supply field of the DRUG_EXPOSURE table less than 0.","CDM_TABLE_NAME":"DRUG_EXPOSURE","CDM_FIELD_NAME":"days_supply","SQL_FILE":"field_plausible_value_low.sql","CATEGORY":"Plausibility","SUBCATEGORY":"Atemporal","CONTEXT":"Verification","checkId":1004,"FAILED":0,"THRESHOLD_VALUE":1,"_row":"14.22"},{"NUM_VIOLATED_ROWS":0,"PCT_VIOLATED_ROWS":0,"NUM_DENOMINATOR_ROWS":1962984994,"EXECUTION_TIME":"1.319926 secs","QUERY_TEXT":"\r\n/*********\r\nPLAUSIBLE_VALUE_LOW\r\nget number of records and the proportion to total number of eligible records that fall below this threshold\r\n\r\nParameters used in this template:\r\ncdmDatabaseSchema = cdm_ibm_mdcd_v993.dbo\r\ncdmTableName = PROCEDURE_OCCURRENCE\r\ncdmFieldName = procedure_date\r\nplausibleValueLow = '1950-01-01'\r\n\r\n**********/\r\n\r\nSELECT num_violated_rows, CASE WHEN denominator.num_rows = 0 THEN 0 ELSE 1.0*num_violated_rows/denominator.num_rows END  AS pct_violated_rows, \r\n  denominator.num_rows as num_denominator_rows\r\nFROM\r\n(\r\n\tSELECT COUNT_BIG(violated_rows.violating_field) AS num_violated_rows\r\n\tFROM\r\n\t(\r\n\t\tSELECT 'PROCEDURE_OCCURRENCE.procedure_date' AS violating_field, cdmTable.*\r\n\t\tfrom cdm_ibm_mdcd_v993.dbo.PROCEDURE_OCCURRENCE cdmTable\r\n\t\t\r\n    where cdmTable.procedure_date < '1950-01-01'\r\n\t) violated_rows\r\n) violated_row_count,\r\n(\r\n\tSELECT COUNT_BIG(*) AS num_rows\r\n\tFROM cdm_ibm_mdcd_v993.dbo.PROCEDURE_OCCURRENCE cdmTable\r\n\t\r\n\twhere procedure_date is not null\r\n) denominator\r\n;\r\n","CHECK_NAME":"plausibleValueLow","CHECK_LEVEL":"FIELD","CHECK_DESCRIPTION":"The number and percent of records with a value in the procedure_date field of the PROCEDURE_OCCURRENCE table less than '1950-01-01'.","CDM_TABLE_NAME":"PROCEDURE_OCCURRENCE","CDM_FIELD_NAME":"procedure_date","SQL_FILE":"field_plausible_value_low.sql","CATEGORY":"Plausibility","SUBCATEGORY":"Atemporal","CONTEXT":"Verification","checkId":1005,"FAILED":0,"THRESHOLD_VALUE":1,"_row":"14.23"},{"NUM_VIOLATED_ROWS":1962984994,"PCT_VIOLATED_ROWS":1,"NUM_DENOMINATOR_ROWS":1962984994,"EXECUTION_TIME":"1.097973 secs","QUERY_TEXT":"\r\n/*********\r\nPLAUSIBLE_VALUE_LOW\r\nget number of records and the proportion to total number of eligible records that fall below this threshold\r\n\r\nParameters used in this template:\r\ncdmDatabaseSchema = cdm_ibm_mdcd_v993.dbo\r\ncdmTableName = PROCEDURE_OCCURRENCE\r\ncdmFieldName = procedure_datetime\r\nplausibleValueLow = '1950-01-01'\r\n\r\n**********/\r\n\r\nSELECT num_violated_rows, CASE WHEN denominator.num_rows = 0 THEN 0 ELSE 1.0*num_violated_rows/denominator.num_rows END  AS pct_violated_rows, \r\n  denominator.num_rows as num_denominator_rows\r\nFROM\r\n(\r\n\tSELECT COUNT_BIG(violated_rows.violating_field) AS num_violated_rows\r\n\tFROM\r\n\t(\r\n\t\tSELECT 'PROCEDURE_OCCURRENCE.procedure_datetime' AS violating_field, cdmTable.*\r\n\t\tfrom cdm_ibm_mdcd_v993.dbo.PROCEDURE_OCCURRENCE cdmTable\r\n\t\t\r\n    where cdmTable.procedure_datetime < '1950-01-01'\r\n\t) violated_rows\r\n) violated_row_count,\r\n(\r\n\tSELECT COUNT_BIG(*) AS num_rows\r\n\tFROM cdm_ibm_mdcd_v993.dbo.PROCEDURE_OCCURRENCE cdmTable\r\n\t\r\n\twhere procedure_datetime is not null\r\n) denominator\r\n;\r\n","CHECK_NAME":"plausibleValueLow","CHECK_LEVEL":"FIELD","CHECK_DESCRIPTION":"The number and percent of records with a value in the procedure_datetime field of the PROCEDURE_OCCURRENCE table less than '1950-01-01'.","CDM_TABLE_NAME":"PROCEDURE_OCCURRENCE","CDM_FIELD_NAME":"procedure_datetime","SQL_FILE":"field_plausible_value_low.sql","CATEGORY":"Plausibility","SUBCATEGORY":"Atemporal","CONTEXT":"Verification","checkId":1006,"FAILED":1,"THRESHOLD_VALUE":1,"_row":"14.24"},{"NUM_VIOLATED_ROWS":0,"PCT_VIOLATED_ROWS":0,"NUM_DENOMINATOR_ROWS":0,"EXECUTION_TIME":"1.061969 secs","QUERY_TEXT":"\r\n/*********\r\nPLAUSIBLE_VALUE_LOW\r\nget number of records and the proportion to total number of eligible records that fall below this threshold\r\n\r\nParameters used in this template:\r\ncdmDatabaseSchema = cdm_ibm_mdcd_v993.dbo\r\ncdmTableName = PROCEDURE_OCCURRENCE\r\ncdmFieldName = quantity\r\nplausibleValueLow = 1\r\n\r\n**********/\r\n\r\nSELECT num_violated_rows, CASE WHEN denominator.num_rows = 0 THEN 0 ELSE 1.0*num_violated_rows/denominator.num_rows END  AS pct_violated_rows, \r\n  denominator.num_rows as num_denominator_rows\r\nFROM\r\n(\r\n\tSELECT COUNT_BIG(violated_rows.violating_field) AS num_violated_rows\r\n\tFROM\r\n\t(\r\n\t\tSELECT 'PROCEDURE_OCCURRENCE.quantity' AS violating_field, cdmTable.*\r\n\t\tfrom cdm_ibm_mdcd_v993.dbo.PROCEDURE_OCCURRENCE cdmTable\r\n\t\t\r\n    where cdmTable.quantity < 1\r\n\t) violated_rows\r\n) violated_row_count,\r\n(\r\n\tSELECT COUNT_BIG(*) AS num_rows\r\n\tFROM cdm_ibm_mdcd_v993.dbo.PROCEDURE_OCCURRENCE cdmTable\r\n\t\r\n\twhere quantity is not null\r\n) denominator\r\n;\r\n","CHECK_NAME":"plausibleValueLow","CHECK_LEVEL":"FIELD","CHECK_DESCRIPTION":"The number and percent of records with a value in the quantity field of the PROCEDURE_OCCURRENCE table less than 1.","CDM_TABLE_NAME":"PROCEDURE_OCCURRENCE","CDM_FIELD_NAME":"quantity","SQL_FILE":"field_plausible_value_low.sql","CATEGORY":"Plausibility","SUBCATEGORY":"Atemporal","CONTEXT":"Verification","checkId":1007,"FAILED":0,"THRESHOLD_VALUE":1,"_row":"14.25"},{"NUM_VIOLATED_ROWS":0,"PCT_VIOLATED_ROWS":0,"NUM_DENOMINATOR_ROWS":128742181,"EXECUTION_TIME":"1.226953 secs","QUERY_TEXT":"\r\n/*********\r\nPLAUSIBLE_VALUE_LOW\r\nget number of records and the proportion to total number of eligible records that fall below this threshold\r\n\r\nParameters used in this template:\r\ncdmDatabaseSchema = cdm_ibm_mdcd_v993.dbo\r\ncdmTableName = DEVICE_EXPOSURE\r\ncdmFieldName = device_exposure_start_date\r\nplausibleValueLow = '1950-01-01'\r\n\r\n**********/\r\n\r\nSELECT num_violated_rows, CASE WHEN denominator.num_rows = 0 THEN 0 ELSE 1.0*num_violated_rows/denominator.num_rows END  AS pct_violated_rows, \r\n  denominator.num_rows as num_denominator_rows\r\nFROM\r\n(\r\n\tSELECT COUNT_BIG(violated_rows.violating_field) AS num_violated_rows\r\n\tFROM\r\n\t(\r\n\t\tSELECT 'DEVICE_EXPOSURE.device_exposure_start_date' AS violating_field, cdmTable.*\r\n\t\tfrom cdm_ibm_mdcd_v993.dbo.DEVICE_EXPOSURE cdmTable\r\n\t\t\r\n    where cdmTable.device_exposure_start_date < '1950-01-01'\r\n\t) violated_rows\r\n) violated_row_count,\r\n(\r\n\tSELECT COUNT_BIG(*) AS num_rows\r\n\tFROM cdm_ibm_mdcd_v993.dbo.DEVICE_EXPOSURE cdmTable\r\n\t\r\n\twhere device_exposure_start_date is not null\r\n) denominator\r\n;\r\n","CHECK_NAME":"plausibleValueLow","CHECK_LEVEL":"FIELD","CHECK_DESCRIPTION":"The number and percent of records with a value in the device_exposure_start_date field of the DEVICE_EXPOSURE table less than '1950-01-01'.","CDM_TABLE_NAME":"DEVICE_EXPOSURE","CDM_FIELD_NAME":"device_exposure_start_date","SQL_FILE":"field_plausible_value_low.sql","CATEGORY":"Plausibility","SUBCATEGORY":"Atemporal","CONTEXT":"Verification","checkId":1008,"FAILED":0,"THRESHOLD_VALUE":1,"_row":"14.26"},{"NUM_VIOLATED_ROWS":128742181,"PCT_VIOLATED_ROWS":1,"NUM_DENOMINATOR_ROWS":128742181,"EXECUTION_TIME":"1.276968 secs","QUERY_TEXT":"\r\n/*********\r\nPLAUSIBLE_VALUE_LOW\r\nget number of records and the proportion to total number of eligible records that fall below this threshold\r\n\r\nParameters used in this template:\r\ncdmDatabaseSchema = cdm_ibm_mdcd_v993.dbo\r\ncdmTableName = DEVICE_EXPOSURE\r\ncdmFieldName = device_exposure_start_datetime\r\nplausibleValueLow = '1950-01-01'\r\n\r\n**********/\r\n\r\nSELECT num_violated_rows, CASE WHEN denominator.num_rows = 0 THEN 0 ELSE 1.0*num_violated_rows/denominator.num_rows END  AS pct_violated_rows, \r\n  denominator.num_rows as num_denominator_rows\r\nFROM\r\n(\r\n\tSELECT COUNT_BIG(violated_rows.violating_field) AS num_violated_rows\r\n\tFROM\r\n\t(\r\n\t\tSELECT 'DEVICE_EXPOSURE.device_exposure_start_datetime' AS violating_field, cdmTable.*\r\n\t\tfrom cdm_ibm_mdcd_v993.dbo.DEVICE_EXPOSURE cdmTable\r\n\t\t\r\n    where cdmTable.device_exposure_start_datetime < '1950-01-01'\r\n\t) violated_rows\r\n) violated_row_count,\r\n(\r\n\tSELECT COUNT_BIG(*) AS num_rows\r\n\tFROM cdm_ibm_mdcd_v993.dbo.DEVICE_EXPOSURE cdmTable\r\n\t\r\n\twhere device_exposure_start_datetime is not null\r\n) denominator\r\n;\r\n","CHECK_NAME":"plausibleValueLow","CHECK_LEVEL":"FIELD","CHECK_DESCRIPTION":"The number and percent of records with a value in the device_exposure_start_datetime field of the DEVICE_EXPOSURE table less than '1950-01-01'.","CDM_TABLE_NAME":"DEVICE_EXPOSURE","CDM_FIELD_NAME":"device_exposure_start_datetime","SQL_FILE":"field_plausible_value_low.sql","CATEGORY":"Plausibility","SUBCATEGORY":"Atemporal","CONTEXT":"Verification","checkId":1009,"FAILED":1,"THRESHOLD_VALUE":1,"_row":"14.27"},{"NUM_VIOLATED_ROWS":0,"PCT_VIOLATED_ROWS":0,"NUM_DENOMINATOR_ROWS":14929949,"EXECUTION_TIME":"1.052977 secs","QUERY_TEXT":"\r\n/*********\r\nPLAUSIBLE_VALUE_LOW\r\nget number of records and the proportion to total number of eligible records that fall below this threshold\r\n\r\nParameters used in this template:\r\ncdmDatabaseSchema = cdm_ibm_mdcd_v993.dbo\r\ncdmTableName = DEVICE_EXPOSURE\r\ncdmFieldName = device_exposure_end_date\r\nplausibleValueLow = '1950-01-01'\r\n\r\n**********/\r\n\r\nSELECT num_violated_rows, CASE WHEN denominator.num_rows = 0 THEN 0 ELSE 1.0*num_violated_rows/denominator.num_rows END  AS pct_violated_rows, \r\n  denominator.num_rows as num_denominator_rows\r\nFROM\r\n(\r\n\tSELECT COUNT_BIG(violated_rows.violating_field) AS num_violated_rows\r\n\tFROM\r\n\t(\r\n\t\tSELECT 'DEVICE_EXPOSURE.device_exposure_end_date' AS violating_field, cdmTable.*\r\n\t\tfrom cdm_ibm_mdcd_v993.dbo.DEVICE_EXPOSURE cdmTable\r\n\t\t\r\n    where cdmTable.device_exposure_end_date < '1950-01-01'\r\n\t) violated_rows\r\n) violated_row_count,\r\n(\r\n\tSELECT COUNT_BIG(*) AS num_rows\r\n\tFROM cdm_ibm_mdcd_v993.dbo.DEVICE_EXPOSURE cdmTable\r\n\t\r\n\twhere device_exposure_end_date is not null\r\n) denominator\r\n;\r\n","CHECK_NAME":"plausibleValueLow","CHECK_LEVEL":"FIELD","CHECK_DESCRIPTION":"The number and percent of records with a value in the device_exposure_end_date field of the DEVICE_EXPOSURE table less than '1950-01-01'.","CDM_TABLE_NAME":"DEVICE_EXPOSURE","CDM_FIELD_NAME":"device_exposure_end_date","SQL_FILE":"field_plausible_value_low.sql","CATEGORY":"Plausibility","SUBCATEGORY":"Atemporal","CONTEXT":"Verification","checkId":1010,"FAILED":0,"THRESHOLD_VALUE":1,"_row":"14.28"},{"NUM_VIOLATED_ROWS":0,"PCT_VIOLATED_ROWS":0,"NUM_DENOMINATOR_ROWS":0,"EXECUTION_TIME":"0.853976 secs","QUERY_TEXT":"\r\n/*********\r\nPLAUSIBLE_VALUE_LOW\r\nget number of records and the proportion to total number of eligible records that fall below this threshold\r\n\r\nParameters used in this template:\r\ncdmDatabaseSchema = cdm_ibm_mdcd_v993.dbo\r\ncdmTableName = DEVICE_EXPOSURE\r\ncdmFieldName = device_exposure_end_datetime\r\nplausibleValueLow = '1950-01-01'\r\n\r\n**********/\r\n\r\nSELECT num_violated_rows, CASE WHEN denominator.num_rows = 0 THEN 0 ELSE 1.0*num_violated_rows/denominator.num_rows END  AS pct_violated_rows, \r\n  denominator.num_rows as num_denominator_rows\r\nFROM\r\n(\r\n\tSELECT COUNT_BIG(violated_rows.violating_field) AS num_violated_rows\r\n\tFROM\r\n\t(\r\n\t\tSELECT 'DEVICE_EXPOSURE.device_exposure_end_datetime' AS violating_field, cdmTable.*\r\n\t\tfrom cdm_ibm_mdcd_v993.dbo.DEVICE_EXPOSURE cdmTable\r\n\t\t\r\n    where cdmTable.device_exposure_end_datetime < '1950-01-01'\r\n\t) violated_rows\r\n) violated_row_count,\r\n(\r\n\tSELECT COUNT_BIG(*) AS num_rows\r\n\tFROM cdm_ibm_mdcd_v993.dbo.DEVICE_EXPOSURE cdmTable\r\n\t\r\n\twhere device_exposure_end_datetime is not null\r\n) denominator\r\n;\r\n","CHECK_NAME":"plausibleValueLow","CHECK_LEVEL":"FIELD","CHECK_DESCRIPTION":"The number and percent of records with a value in the device_exposure_end_datetime field of the DEVICE_EXPOSURE table less than '1950-01-01'.","CDM_TABLE_NAME":"DEVICE_EXPOSURE","CDM_FIELD_NAME":"device_exposure_end_datetime","SQL_FILE":"field_plausible_value_low.sql","CATEGORY":"Plausibility","SUBCATEGORY":"Atemporal","CONTEXT":"Verification","checkId":1011,"FAILED":0,"THRESHOLD_VALUE":1,"_row":"14.29"},{"NUM_VIOLATED_ROWS":128742181,"PCT_VIOLATED_ROWS":1,"NUM_DENOMINATOR_ROWS":128742181,"EXECUTION_TIME":"0.927970 secs","QUERY_TEXT":"\r\n/*********\r\nPLAUSIBLE_VALUE_LOW\r\nget number of records and the proportion to total number of eligible records that fall below this threshold\r\n\r\nParameters used in this template:\r\ncdmDatabaseSchema = cdm_ibm_mdcd_v993.dbo\r\ncdmTableName = DEVICE_EXPOSURE\r\ncdmFieldName = quantity\r\nplausibleValueLow = 1\r\n\r\n**********/\r\n\r\nSELECT num_violated_rows, CASE WHEN denominator.num_rows = 0 THEN 0 ELSE 1.0*num_violated_rows/denominator.num_rows END  AS pct_violated_rows, \r\n  denominator.num_rows as num_denominator_rows\r\nFROM\r\n(\r\n\tSELECT COUNT_BIG(violated_rows.violating_field) AS num_violated_rows\r\n\tFROM\r\n\t(\r\n\t\tSELECT 'DEVICE_EXPOSURE.quantity' AS violating_field, cdmTable.*\r\n\t\tfrom cdm_ibm_mdcd_v993.dbo.DEVICE_EXPOSURE cdmTable\r\n\t\t\r\n    where cdmTable.quantity < 1\r\n\t) violated_rows\r\n) violated_row_count,\r\n(\r\n\tSELECT COUNT_BIG(*) AS num_rows\r\n\tFROM cdm_ibm_mdcd_v993.dbo.DEVICE_EXPOSURE cdmTable\r\n\t\r\n\twhere quantity is not null\r\n) denominator\r\n;\r\n","CHECK_NAME":"plausibleValueLow","CHECK_LEVEL":"FIELD","CHECK_DESCRIPTION":"The number and percent of records with a value in the quantity field of the DEVICE_EXPOSURE table less than 1.","CDM_TABLE_NAME":"DEVICE_EXPOSURE","CDM_FIELD_NAME":"quantity","SQL_FILE":"field_plausible_value_low.sql","CATEGORY":"Plausibility","SUBCATEGORY":"Atemporal","CONTEXT":"Verification","checkId":1012,"FAILED":1,"THRESHOLD_VALUE":1,"_row":"14.30"},{"NUM_VIOLATED_ROWS":0,"PCT_VIOLATED_ROWS":0,"NUM_DENOMINATOR_ROWS":543034374,"EXECUTION_TIME":"0.629987 secs","QUERY_TEXT":"\r\n/*********\r\nPLAUSIBLE_VALUE_LOW\r\nget number of records and the proportion to total number of eligible records that fall below this threshold\r\n\r\nParameters used in this template:\r\ncdmDatabaseSchema = cdm_ibm_mdcd_v993.dbo\r\ncdmTableName = MEASUREMENT\r\ncdmFieldName = measurement_date\r\nplausibleValueLow = '1950-01-01'\r\n\r\n**********/\r\n\r\nSELECT num_violated_rows, CASE WHEN denominator.num_rows = 0 THEN 0 ELSE 1.0*num_violated_rows/denominator.num_rows END  AS pct_violated_rows, \r\n  denominator.num_rows as num_denominator_rows\r\nFROM\r\n(\r\n\tSELECT COUNT_BIG(violated_rows.violating_field) AS num_violated_rows\r\n\tFROM\r\n\t(\r\n\t\tSELECT 'MEASUREMENT.measurement_date' AS violating_field, cdmTable.*\r\n\t\tfrom cdm_ibm_mdcd_v993.dbo.MEASUREMENT cdmTable\r\n\t\t\r\n    where cdmTable.measurement_date < '1950-01-01'\r\n\t) violated_rows\r\n) violated_row_count,\r\n(\r\n\tSELECT COUNT_BIG(*) AS num_rows\r\n\tFROM cdm_ibm_mdcd_v993.dbo.MEASUREMENT cdmTable\r\n\t\r\n\twhere measurement_date is not null\r\n) denominator\r\n;\r\n","CHECK_NAME":"plausibleValueLow","CHECK_LEVEL":"FIELD","CHECK_DESCRIPTION":"The number and percent of records with a value in the measurement_date field of the MEASUREMENT table less than '1950-01-01'.","CDM_TABLE_NAME":"MEASUREMENT","CDM_FIELD_NAME":"measurement_date","SQL_FILE":"field_plausible_value_low.sql","CATEGORY":"Plausibility","SUBCATEGORY":"Atemporal","CONTEXT":"Verification","checkId":1013,"FAILED":0,"THRESHOLD_VALUE":1,"_row":"14.31"},{"NUM_VIOLATED_ROWS":0,"PCT_VIOLATED_ROWS":0,"NUM_DENOMINATOR_ROWS":1957264378,"EXECUTION_TIME":"0.727986 secs","QUERY_TEXT":"\r\n/*********\r\nPLAUSIBLE_VALUE_LOW\r\nget number of records and the proportion to total number of eligible records that fall below this threshold\r\n\r\nParameters used in this template:\r\ncdmDatabaseSchema = cdm_ibm_mdcd_v993.dbo\r\ncdmTableName = VISIT_DETAIL\r\ncdmFieldName = visit_detail_start_date\r\nplausibleValueLow = '1950-01-01'\r\n\r\n**********/\r\n\r\nSELECT num_violated_rows, CASE WHEN denominator.num_rows = 0 THEN 0 ELSE 1.0*num_violated_rows/denominator.num_rows END  AS pct_violated_rows, \r\n  denominator.num_rows as num_denominator_rows\r\nFROM\r\n(\r\n\tSELECT COUNT_BIG(violated_rows.violating_field) AS num_violated_rows\r\n\tFROM\r\n\t(\r\n\t\tSELECT 'VISIT_DETAIL.visit_detail_start_date' AS violating_field, cdmTable.*\r\n\t\tfrom cdm_ibm_mdcd_v993.dbo.VISIT_DETAIL cdmTable\r\n\t\t\r\n    where cdmTable.visit_detail_start_date < '1950-01-01'\r\n\t) violated_rows\r\n) violated_row_count,\r\n(\r\n\tSELECT COUNT_BIG(*) AS num_rows\r\n\tFROM cdm_ibm_mdcd_v993.dbo.VISIT_DETAIL cdmTable\r\n\t\r\n\twhere visit_detail_start_date is not null\r\n) denominator\r\n;\r\n","CHECK_NAME":"plausibleValueLow","CHECK_LEVEL":"FIELD","CHECK_DESCRIPTION":"The number and percent of records with a value in the visit_detail_start_date field of the VISIT_DETAIL table less than '1950-01-01'.","CDM_TABLE_NAME":"VISIT_DETAIL","CDM_FIELD_NAME":"visit_detail_start_date","SQL_FILE":"field_plausible_value_low.sql","CATEGORY":"Plausibility","SUBCATEGORY":"Atemporal","CONTEXT":"Verification","checkId":1014,"FAILED":0,"THRESHOLD_VALUE":1,"_row":"14.32"},{"NUM_VIOLATED_ROWS":0,"PCT_VIOLATED_ROWS":0,"NUM_DENOMINATOR_ROWS":0,"EXECUTION_TIME":"0.853972 secs","QUERY_TEXT":"\r\n/*********\r\nPLAUSIBLE_VALUE_LOW\r\nget number of records and the proportion to total number of eligible records that fall below this threshold\r\n\r\nParameters used in this template:\r\ncdmDatabaseSchema = cdm_ibm_mdcd_v993.dbo\r\ncdmTableName = VISIT_DETAIL\r\ncdmFieldName = visit_detail_start_datetime\r\nplausibleValueLow = '1950-01-01'\r\n\r\n**********/\r\n\r\nSELECT num_violated_rows, CASE WHEN denominator.num_rows = 0 THEN 0 ELSE 1.0*num_violated_rows/denominator.num_rows END  AS pct_violated_rows, \r\n  denominator.num_rows as num_denominator_rows\r\nFROM\r\n(\r\n\tSELECT COUNT_BIG(violated_rows.violating_field) AS num_violated_rows\r\n\tFROM\r\n\t(\r\n\t\tSELECT 'VISIT_DETAIL.visit_detail_start_datetime' AS violating_field, cdmTable.*\r\n\t\tfrom cdm_ibm_mdcd_v993.dbo.VISIT_DETAIL cdmTable\r\n\t\t\r\n    where cdmTable.visit_detail_start_datetime < '1950-01-01'\r\n\t) violated_rows\r\n) violated_row_count,\r\n(\r\n\tSELECT COUNT_BIG(*) AS num_rows\r\n\tFROM cdm_ibm_mdcd_v993.dbo.VISIT_DETAIL cdmTable\r\n\t\r\n\twhere visit_detail_start_datetime is not null\r\n) denominator\r\n;\r\n","CHECK_NAME":"plausibleValueLow","CHECK_LEVEL":"FIELD","CHECK_DESCRIPTION":"The number and percent of records with a value in the visit_detail_start_datetime field of the VISIT_DETAIL table less than '1950-01-01'.","CDM_TABLE_NAME":"VISIT_DETAIL","CDM_FIELD_NAME":"visit_detail_start_datetime","SQL_FILE":"field_plausible_value_low.sql","CATEGORY":"Plausibility","SUBCATEGORY":"Atemporal","CONTEXT":"Verification","checkId":1015,"FAILED":0,"THRESHOLD_VALUE":1,"_row":"14.33"},{"NUM_VIOLATED_ROWS":0,"PCT_VIOLATED_ROWS":0,"NUM_DENOMINATOR_ROWS":1957264378,"EXECUTION_TIME":"0.595975 secs","QUERY_TEXT":"\r\n/*********\r\nPLAUSIBLE_VALUE_LOW\r\nget number of records and the proportion to total number of eligible records that fall below this threshold\r\n\r\nParameters used in this template:\r\ncdmDatabaseSchema = cdm_ibm_mdcd_v993.dbo\r\ncdmTableName = VISIT_DETAIL\r\ncdmFieldName = visit_detail_end_date\r\nplausibleValueLow = '1950-01-01'\r\n\r\n**********/\r\n\r\nSELECT num_violated_rows, CASE WHEN denominator.num_rows = 0 THEN 0 ELSE 1.0*num_violated_rows/denominator.num_rows END  AS pct_violated_rows, \r\n  denominator.num_rows as num_denominator_rows\r\nFROM\r\n(\r\n\tSELECT COUNT_BIG(violated_rows.violating_field) AS num_violated_rows\r\n\tFROM\r\n\t(\r\n\t\tSELECT 'VISIT_DETAIL.visit_detail_end_date' AS violating_field, cdmTable.*\r\n\t\tfrom cdm_ibm_mdcd_v993.dbo.VISIT_DETAIL cdmTable\r\n\t\t\r\n    where cdmTable.visit_detail_end_date < '1950-01-01'\r\n\t) violated_rows\r\n) violated_row_count,\r\n(\r\n\tSELECT COUNT_BIG(*) AS num_rows\r\n\tFROM cdm_ibm_mdcd_v993.dbo.VISIT_DETAIL cdmTable\r\n\t\r\n\twhere visit_detail_end_date is not null\r\n) denominator\r\n;\r\n","CHECK_NAME":"plausibleValueLow","CHECK_LEVEL":"FIELD","CHECK_DESCRIPTION":"The number and percent of records with a value in the visit_detail_end_date field of the VISIT_DETAIL table less than '1950-01-01'.","CDM_TABLE_NAME":"VISIT_DETAIL","CDM_FIELD_NAME":"visit_detail_end_date","SQL_FILE":"field_plausible_value_low.sql","CATEGORY":"Plausibility","SUBCATEGORY":"Atemporal","CONTEXT":"Verification","checkId":1016,"FAILED":0,"THRESHOLD_VALUE":1,"_row":"14.34"},{"NUM_VIOLATED_ROWS":0,"PCT_VIOLATED_ROWS":0,"NUM_DENOMINATOR_ROWS":0,"EXECUTION_TIME":"0.878966 secs","QUERY_TEXT":"\r\n/*********\r\nPLAUSIBLE_VALUE_LOW\r\nget number of records and the proportion to total number of eligible records that fall below this threshold\r\n\r\nParameters used in this template:\r\ncdmDatabaseSchema = cdm_ibm_mdcd_v993.dbo\r\ncdmTableName = VISIT_DETAIL\r\ncdmFieldName = visit_detail_end_datetime\r\nplausibleValueLow = '1950-01-01'\r\n\r\n**********/\r\n\r\nSELECT num_violated_rows, CASE WHEN denominator.num_rows = 0 THEN 0 ELSE 1.0*num_violated_rows/denominator.num_rows END  AS pct_violated_rows, \r\n  denominator.num_rows as num_denominator_rows\r\nFROM\r\n(\r\n\tSELECT COUNT_BIG(violated_rows.violating_field) AS num_violated_rows\r\n\tFROM\r\n\t(\r\n\t\tSELECT 'VISIT_DETAIL.visit_detail_end_datetime' AS violating_field, cdmTable.*\r\n\t\tfrom cdm_ibm_mdcd_v993.dbo.VISIT_DETAIL cdmTable\r\n\t\t\r\n    where cdmTable.visit_detail_end_datetime < '1950-01-01'\r\n\t) violated_rows\r\n) violated_row_count,\r\n(\r\n\tSELECT COUNT_BIG(*) AS num_rows\r\n\tFROM cdm_ibm_mdcd_v993.dbo.VISIT_DETAIL cdmTable\r\n\t\r\n\twhere visit_detail_end_datetime is not null\r\n) denominator\r\n;\r\n","CHECK_NAME":"plausibleValueLow","CHECK_LEVEL":"FIELD","CHECK_DESCRIPTION":"The number and percent of records with a value in the visit_detail_end_datetime field of the VISIT_DETAIL table less than '1950-01-01'.","CDM_TABLE_NAME":"VISIT_DETAIL","CDM_FIELD_NAME":"visit_detail_end_datetime","SQL_FILE":"field_plausible_value_low.sql","CATEGORY":"Plausibility","SUBCATEGORY":"Atemporal","CONTEXT":"Verification","checkId":1017,"FAILED":0,"THRESHOLD_VALUE":1,"_row":"14.35"},{"NUM_VIOLATED_ROWS":0,"PCT_VIOLATED_ROWS":0,"NUM_DENOMINATOR_ROWS":2269399531,"EXECUTION_TIME":"1.225974 secs","QUERY_TEXT":"\r\n/*********\r\nPLAUSIBLE_VALUE_LOW\r\nget number of records and the proportion to total number of eligible records that fall below this threshold\r\n\r\nParameters used in this template:\r\ncdmDatabaseSchema = cdm_ibm_mdcd_v993.dbo\r\ncdmTableName = OBSERVATION\r\ncdmFieldName = observation_date\r\nplausibleValueLow = '1950-01-01'\r\n\r\n**********/\r\n\r\nSELECT num_violated_rows, CASE WHEN denominator.num_rows = 0 THEN 0 ELSE 1.0*num_violated_rows/denominator.num_rows END  AS pct_violated_rows, \r\n  denominator.num_rows as num_denominator_rows\r\nFROM\r\n(\r\n\tSELECT COUNT_BIG(violated_rows.violating_field) AS num_violated_rows\r\n\tFROM\r\n\t(\r\n\t\tSELECT 'OBSERVATION.observation_date' AS violating_field, cdmTable.*\r\n\t\tfrom cdm_ibm_mdcd_v993.dbo.OBSERVATION cdmTable\r\n\t\t\r\n    where cdmTable.observation_date < '1950-01-01'\r\n\t) violated_rows\r\n) violated_row_count,\r\n(\r\n\tSELECT COUNT_BIG(*) AS num_rows\r\n\tFROM cdm_ibm_mdcd_v993.dbo.OBSERVATION cdmTable\r\n\t\r\n\twhere observation_date is not null\r\n) denominator\r\n;\r\n","CHECK_NAME":"plausibleValueLow","CHECK_LEVEL":"FIELD","CHECK_DESCRIPTION":"The number and percent of records with a value in the observation_date field of the OBSERVATION table less than '1950-01-01'.","CDM_TABLE_NAME":"OBSERVATION","CDM_FIELD_NAME":"observation_date","SQL_FILE":"field_plausible_value_low.sql","CATEGORY":"Plausibility","SUBCATEGORY":"Atemporal","CONTEXT":"Verification","checkId":1018,"FAILED":0,"THRESHOLD_VALUE":1,"_row":"14.36"},{"NUM_VIOLATED_ROWS":0,"PCT_VIOLATED_ROWS":0,"NUM_DENOMINATOR_ROWS":0,"EXECUTION_TIME":"0.892973 secs","QUERY_TEXT":"\r\n/*********\r\nPLAUSIBLE_VALUE_LOW\r\nget number of records and the proportion to total number of eligible records that fall below this threshold\r\n\r\nParameters used in this template:\r\ncdmDatabaseSchema = cdm_ibm_mdcd_v993.dbo\r\ncdmTableName = OBSERVATION\r\ncdmFieldName = observation_datetime\r\nplausibleValueLow = '1950-01-01'\r\n\r\n**********/\r\n\r\nSELECT num_violated_rows, CASE WHEN denominator.num_rows = 0 THEN 0 ELSE 1.0*num_violated_rows/denominator.num_rows END  AS pct_violated_rows, \r\n  denominator.num_rows as num_denominator_rows\r\nFROM\r\n(\r\n\tSELECT COUNT_BIG(violated_rows.violating_field) AS num_violated_rows\r\n\tFROM\r\n\t(\r\n\t\tSELECT 'OBSERVATION.observation_datetime' AS violating_field, cdmTable.*\r\n\t\tfrom cdm_ibm_mdcd_v993.dbo.OBSERVATION cdmTable\r\n\t\t\r\n    where cdmTable.observation_datetime < '1950-01-01'\r\n\t) violated_rows\r\n) violated_row_count,\r\n(\r\n\tSELECT COUNT_BIG(*) AS num_rows\r\n\tFROM cdm_ibm_mdcd_v993.dbo.OBSERVATION cdmTable\r\n\t\r\n\twhere observation_datetime is not null\r\n) denominator\r\n;\r\n","CHECK_NAME":"plausibleValueLow","CHECK_LEVEL":"FIELD","CHECK_DESCRIPTION":"The number and percent of records with a value in the observation_datetime field of the OBSERVATION table less than '1950-01-01'.","CDM_TABLE_NAME":"OBSERVATION","CDM_FIELD_NAME":"observation_datetime","SQL_FILE":"field_plausible_value_low.sql","CATEGORY":"Plausibility","SUBCATEGORY":"Atemporal","CONTEXT":"Verification","checkId":1019,"FAILED":0,"THRESHOLD_VALUE":1,"_row":"14.37"},{"NUM_VIOLATED_ROWS":0,"PCT_VIOLATED_ROWS":0,"NUM_DENOMINATOR_ROWS":573389325,"EXECUTION_TIME":"1.044979 secs","QUERY_TEXT":"\r\n/*********\r\nPLAUSIBLE_VALUE_LOW\r\nget number of records and the proportion to total number of eligible records that fall below this threshold\r\n\r\nParameters used in this template:\r\ncdmDatabaseSchema = cdm_ibm_mdcd_v993.dbo\r\ncdmTableName = DRUG_ERA\r\ncdmFieldName = drug_era_start_date\r\nplausibleValueLow = '1950-01-01'\r\n\r\n**********/\r\n\r\nSELECT num_violated_rows, CASE WHEN denominator.num_rows = 0 THEN 0 ELSE 1.0*num_violated_rows/denominator.num_rows END  AS pct_violated_rows, \r\n  denominator.num_rows as num_denominator_rows\r\nFROM\r\n(\r\n\tSELECT COUNT_BIG(violated_rows.violating_field) AS num_violated_rows\r\n\tFROM\r\n\t(\r\n\t\tSELECT 'DRUG_ERA.drug_era_start_date' AS violating_field, cdmTable.*\r\n\t\tfrom cdm_ibm_mdcd_v993.dbo.DRUG_ERA cdmTable\r\n\t\t\r\n    where cdmTable.drug_era_start_date < '1950-01-01'\r\n\t) violated_rows\r\n) violated_row_count,\r\n(\r\n\tSELECT COUNT_BIG(*) AS num_rows\r\n\tFROM cdm_ibm_mdcd_v993.dbo.DRUG_ERA cdmTable\r\n\t\r\n\twhere drug_era_start_date is not null\r\n) denominator\r\n;\r\n","CHECK_NAME":"plausibleValueLow","CHECK_LEVEL":"FIELD","CHECK_DESCRIPTION":"The number and percent of records with a value in the drug_era_start_date field of the DRUG_ERA table less than '1950-01-01'.","CDM_TABLE_NAME":"DRUG_ERA","CDM_FIELD_NAME":"drug_era_start_date","SQL_FILE":"field_plausible_value_low.sql","CATEGORY":"Plausibility","SUBCATEGORY":"Atemporal","CONTEXT":"Verification","checkId":1020,"FAILED":0,"THRESHOLD_VALUE":1,"_row":"14.38"},{"NUM_VIOLATED_ROWS":0,"PCT_VIOLATED_ROWS":0,"NUM_DENOMINATOR_ROWS":573389325,"EXECUTION_TIME":"0.767971 secs","QUERY_TEXT":"\r\n/*********\r\nPLAUSIBLE_VALUE_LOW\r\nget number of records and the proportion to total number of eligible records that fall below this threshold\r\n\r\nParameters used in this template:\r\ncdmDatabaseSchema = cdm_ibm_mdcd_v993.dbo\r\ncdmTableName = DRUG_ERA\r\ncdmFieldName = drug_era_end_date\r\nplausibleValueLow = '1950-01-01'\r\n\r\n**********/\r\n\r\nSELECT num_violated_rows, CASE WHEN denominator.num_rows = 0 THEN 0 ELSE 1.0*num_violated_rows/denominator.num_rows END  AS pct_violated_rows, \r\n  denominator.num_rows as num_denominator_rows\r\nFROM\r\n(\r\n\tSELECT COUNT_BIG(violated_rows.violating_field) AS num_violated_rows\r\n\tFROM\r\n\t(\r\n\t\tSELECT 'DRUG_ERA.drug_era_end_date' AS violating_field, cdmTable.*\r\n\t\tfrom cdm_ibm_mdcd_v993.dbo.DRUG_ERA cdmTable\r\n\t\t\r\n    where cdmTable.drug_era_end_date < '1950-01-01'\r\n\t) violated_rows\r\n) violated_row_count,\r\n(\r\n\tSELECT COUNT_BIG(*) AS num_rows\r\n\tFROM cdm_ibm_mdcd_v993.dbo.DRUG_ERA cdmTable\r\n\t\r\n\twhere drug_era_end_date is not null\r\n) denominator\r\n;\r\n","CHECK_NAME":"plausibleValueLow","CHECK_LEVEL":"FIELD","CHECK_DESCRIPTION":"The number and percent of records with a value in the drug_era_end_date field of the DRUG_ERA table less than '1950-01-01'.","CDM_TABLE_NAME":"DRUG_ERA","CDM_FIELD_NAME":"drug_era_end_date","SQL_FILE":"field_plausible_value_low.sql","CATEGORY":"Plausibility","SUBCATEGORY":"Atemporal","CONTEXT":"Verification","checkId":1021,"FAILED":0,"THRESHOLD_VALUE":1,"_row":"14.39"},{"NUM_VIOLATED_ROWS":0,"PCT_VIOLATED_ROWS":0,"NUM_DENOMINATOR_ROWS":573389325,"EXECUTION_TIME":"1.057976 secs","QUERY_TEXT":"\r\n/*********\r\nPLAUSIBLE_VALUE_LOW\r\nget number of records and the proportion to total number of eligible records that fall below this threshold\r\n\r\nParameters used in this template:\r\ncdmDatabaseSchema = cdm_ibm_mdcd_v993.dbo\r\ncdmTableName = DRUG_ERA\r\ncdmFieldName = drug_exposure_count\r\nplausibleValueLow = 1\r\n\r\n**********/\r\n\r\nSELECT num_violated_rows, CASE WHEN denominator.num_rows = 0 THEN 0 ELSE 1.0*num_violated_rows/denominator.num_rows END  AS pct_violated_rows, \r\n  denominator.num_rows as num_denominator_rows\r\nFROM\r\n(\r\n\tSELECT COUNT_BIG(violated_rows.violating_field) AS num_violated_rows\r\n\tFROM\r\n\t(\r\n\t\tSELECT 'DRUG_ERA.drug_exposure_count' AS violating_field, cdmTable.*\r\n\t\tfrom cdm_ibm_mdcd_v993.dbo.DRUG_ERA cdmTable\r\n\t\t\r\n    where cdmTable.drug_exposure_count < 1\r\n\t) violated_rows\r\n) violated_row_count,\r\n(\r\n\tSELECT COUNT_BIG(*) AS num_rows\r\n\tFROM cdm_ibm_mdcd_v993.dbo.DRUG_ERA cdmTable\r\n\t\r\n\twhere drug_exposure_count is not null\r\n) denominator\r\n;\r\n","CHECK_NAME":"plausibleValueLow","CHECK_LEVEL":"FIELD","CHECK_DESCRIPTION":"The number and percent of records with a value in the drug_exposure_count field of the DRUG_ERA table less than 1.","CDM_TABLE_NAME":"DRUG_ERA","CDM_FIELD_NAME":"drug_exposure_count","SQL_FILE":"field_plausible_value_low.sql","CATEGORY":"Plausibility","SUBCATEGORY":"Atemporal","CONTEXT":"Verification","checkId":1022,"FAILED":0,"THRESHOLD_VALUE":1,"_row":"14.40"},{"NUM_VIOLATED_ROWS":0,"PCT_VIOLATED_ROWS":0,"NUM_DENOMINATOR_ROWS":573389325,"EXECUTION_TIME":"0.876973 secs","QUERY_TEXT":"\r\n/*********\r\nPLAUSIBLE_VALUE_LOW\r\nget number of records and the proportion to total number of eligible records that fall below this threshold\r\n\r\nParameters used in this template:\r\ncdmDatabaseSchema = cdm_ibm_mdcd_v993.dbo\r\ncdmTableName = DRUG_ERA\r\ncdmFieldName = gap_days\r\nplausibleValueLow = 0\r\n\r\n**********/\r\n\r\nSELECT num_violated_rows, CASE WHEN denominator.num_rows = 0 THEN 0 ELSE 1.0*num_violated_rows/denominator.num_rows END  AS pct_violated_rows, \r\n  denominator.num_rows as num_denominator_rows\r\nFROM\r\n(\r\n\tSELECT COUNT_BIG(violated_rows.violating_field) AS num_violated_rows\r\n\tFROM\r\n\t(\r\n\t\tSELECT 'DRUG_ERA.gap_days' AS violating_field, cdmTable.*\r\n\t\tfrom cdm_ibm_mdcd_v993.dbo.DRUG_ERA cdmTable\r\n\t\t\r\n    where cdmTable.gap_days < 0\r\n\t) violated_rows\r\n) violated_row_count,\r\n(\r\n\tSELECT COUNT_BIG(*) AS num_rows\r\n\tFROM cdm_ibm_mdcd_v993.dbo.DRUG_ERA cdmTable\r\n\t\r\n\twhere gap_days is not null\r\n) denominator\r\n;\r\n","CHECK_NAME":"plausibleValueLow","CHECK_LEVEL":"FIELD","CHECK_DESCRIPTION":"The number and percent of records with a value in the gap_days field of the DRUG_ERA table less than 0.","CDM_TABLE_NAME":"DRUG_ERA","CDM_FIELD_NAME":"gap_days","SQL_FILE":"field_plausible_value_low.sql","CATEGORY":"Plausibility","SUBCATEGORY":"Atemporal","CONTEXT":"Verification","checkId":1023,"FAILED":0,"THRESHOLD_VALUE":1,"_row":"14.41"},{"NUM_VIOLATED_ROWS":0,"PCT_VIOLATED_ROWS":0,"NUM_DENOMINATOR_ROWS":1056178461,"EXECUTION_TIME":"0.924943 secs","QUERY_TEXT":"\r\n/*********\r\nPLAUSIBLE_VALUE_LOW\r\nget number of records and the proportion to total number of eligible records that fall below this threshold\r\n\r\nParameters used in this template:\r\ncdmDatabaseSchema = cdm_ibm_mdcd_v993.dbo\r\ncdmTableName = CONDITION_ERA\r\ncdmFieldName = condition_era_start_date\r\nplausibleValueLow = '1950-01-01'\r\n\r\n**********/\r\n\r\nSELECT num_violated_rows, CASE WHEN denominator.num_rows = 0 THEN 0 ELSE 1.0*num_violated_rows/denominator.num_rows END  AS pct_violated_rows, \r\n  denominator.num_rows as num_denominator_rows\r\nFROM\r\n(\r\n\tSELECT COUNT_BIG(violated_rows.violating_field) AS num_violated_rows\r\n\tFROM\r\n\t(\r\n\t\tSELECT 'CONDITION_ERA.condition_era_start_date' AS violating_field, cdmTable.*\r\n\t\tfrom cdm_ibm_mdcd_v993.dbo.CONDITION_ERA cdmTable\r\n\t\t\r\n    where cdmTable.condition_era_start_date < '1950-01-01'\r\n\t) violated_rows\r\n) violated_row_count,\r\n(\r\n\tSELECT COUNT_BIG(*) AS num_rows\r\n\tFROM cdm_ibm_mdcd_v993.dbo.CONDITION_ERA cdmTable\r\n\t\r\n\twhere condition_era_start_date is not null\r\n) denominator\r\n;\r\n","CHECK_NAME":"plausibleValueLow","CHECK_LEVEL":"FIELD","CHECK_DESCRIPTION":"The number and percent of records with a value in the condition_era_start_date field of the CONDITION_ERA table less than '1950-01-01'.","CDM_TABLE_NAME":"CONDITION_ERA","CDM_FIELD_NAME":"condition_era_start_date","SQL_FILE":"field_plausible_value_low.sql","CATEGORY":"Plausibility","SUBCATEGORY":"Atemporal","CONTEXT":"Verification","checkId":1024,"FAILED":0,"THRESHOLD_VALUE":1,"_row":"14.42"},{"NUM_VIOLATED_ROWS":0,"PCT_VIOLATED_ROWS":0,"NUM_DENOMINATOR_ROWS":1056178461,"EXECUTION_TIME":"0.671989 secs","QUERY_TEXT":"\r\n/*********\r\nPLAUSIBLE_VALUE_LOW\r\nget number of records and the proportion to total number of eligible records that fall below this threshold\r\n\r\nParameters used in this template:\r\ncdmDatabaseSchema = cdm_ibm_mdcd_v993.dbo\r\ncdmTableName = CONDITION_ERA\r\ncdmFieldName = condition_era_end_date\r\nplausibleValueLow = '1950-01-01'\r\n\r\n**********/\r\n\r\nSELECT num_violated_rows, CASE WHEN denominator.num_rows = 0 THEN 0 ELSE 1.0*num_violated_rows/denominator.num_rows END  AS pct_violated_rows, \r\n  denominator.num_rows as num_denominator_rows\r\nFROM\r\n(\r\n\tSELECT COUNT_BIG(violated_rows.violating_field) AS num_violated_rows\r\n\tFROM\r\n\t(\r\n\t\tSELECT 'CONDITION_ERA.condition_era_end_date' AS violating_field, cdmTable.*\r\n\t\tfrom cdm_ibm_mdcd_v993.dbo.CONDITION_ERA cdmTable\r\n\t\t\r\n    where cdmTable.condition_era_end_date < '1950-01-01'\r\n\t) violated_rows\r\n) violated_row_count,\r\n(\r\n\tSELECT COUNT_BIG(*) AS num_rows\r\n\tFROM cdm_ibm_mdcd_v993.dbo.CONDITION_ERA cdmTable\r\n\t\r\n\twhere condition_era_end_date is not null\r\n) denominator\r\n;\r\n","CHECK_NAME":"plausibleValueLow","CHECK_LEVEL":"FIELD","CHECK_DESCRIPTION":"The number and percent of records with a value in the condition_era_end_date field of the CONDITION_ERA table less than '1950-01-01'.","CDM_TABLE_NAME":"CONDITION_ERA","CDM_FIELD_NAME":"condition_era_end_date","SQL_FILE":"field_plausible_value_low.sql","CATEGORY":"Plausibility","SUBCATEGORY":"Atemporal","CONTEXT":"Verification","checkId":1025,"FAILED":0,"THRESHOLD_VALUE":1,"_row":"14.43"},{"NUM_VIOLATED_ROWS":1182307,"PCT_VIOLATED_ROWS":0.0011,"NUM_DENOMINATOR_ROWS":1056178461,"EXECUTION_TIME":"1.007976 secs","QUERY_TEXT":"\r\n/*********\r\nPLAUSIBLE_VALUE_LOW\r\nget number of records and the proportion to total number of eligible records that fall below this threshold\r\n\r\nParameters used in this template:\r\ncdmDatabaseSchema = cdm_ibm_mdcd_v993.dbo\r\ncdmTableName = CONDITION_ERA\r\ncdmFieldName = condition_occurrence_count\r\nplausibleValueLow = 1\r\n\r\n**********/\r\n\r\nSELECT num_violated_rows, CASE WHEN denominator.num_rows = 0 THEN 0 ELSE 1.0*num_violated_rows/denominator.num_rows END  AS pct_violated_rows, \r\n  denominator.num_rows as num_denominator_rows\r\nFROM\r\n(\r\n\tSELECT COUNT_BIG(violated_rows.violating_field) AS num_violated_rows\r\n\tFROM\r\n\t(\r\n\t\tSELECT 'CONDITION_ERA.condition_occurrence_count' AS violating_field, cdmTable.*\r\n\t\tfrom cdm_ibm_mdcd_v993.dbo.CONDITION_ERA cdmTable\r\n\t\t\r\n    where cdmTable.condition_occurrence_count < 1\r\n\t) violated_rows\r\n) violated_row_count,\r\n(\r\n\tSELECT COUNT_BIG(*) AS num_rows\r\n\tFROM cdm_ibm_mdcd_v993.dbo.CONDITION_ERA cdmTable\r\n\t\r\n\twhere condition_occurrence_count is not null\r\n) denominator\r\n;\r\n","CHECK_NAME":"plausibleValueLow","CHECK_LEVEL":"FIELD","CHECK_DESCRIPTION":"The number and percent of records with a value in the condition_occurrence_count field of the CONDITION_ERA table less than 1.","CDM_TABLE_NAME":"CONDITION_ERA","CDM_FIELD_NAME":"condition_occurrence_count","SQL_FILE":"field_plausible_value_low.sql","CATEGORY":"Plausibility","SUBCATEGORY":"Atemporal","CONTEXT":"Verification","checkId":1026,"FAILED":0,"THRESHOLD_VALUE":1,"_row":"14.44"},{"NUM_VIOLATED_ROWS":0,"PCT_VIOLATED_ROWS":0,"NUM_DENOMINATOR_ROWS":28095636,"EXECUTION_TIME":"0.970979 secs","QUERY_TEXT":"\r\n/*********\r\nPLAUSIBLE_VALUE_HIGH\r\nget number of records and the proportion to total number of eligible records that exceed this threshold\r\n\r\nParameters used in this template:\r\ncdmDatabaseSchema = cdm_ibm_mdcd_v993.dbo\r\ncdmTableName = PERSON\r\ncdmFieldName = year_of_birth\r\nplausibleValueHigh = YEAR(GETDATE())+1\r\n\r\n**********/\r\n\r\nSELECT num_violated_rows, CASE WHEN denominator.num_rows = 0 THEN 0 ELSE 1.0*num_violated_rows/denominator.num_rows END  AS pct_violated_rows, \r\n  denominator.num_rows as num_denominator_rows\r\nFROM\r\n(\r\n\tSELECT COUNT_BIG(violated_rows.violating_field) AS num_violated_rows\r\n\tFROM\r\n\t(\r\n\t\tSELECT 'PERSON.year_of_birth' AS violating_field, cdmTable.*\r\n    from cdm_ibm_mdcd_v993.dbo.PERSON cdmTable\r\n    \r\n    where cdmTable.year_of_birth > YEAR(GETDATE())+1\r\n\t) violated_rows\r\n) violated_row_count,\r\n(\r\n\tSELECT COUNT_BIG(*) AS num_rows\r\n\tFROM cdm_ibm_mdcd_v993.dbo.PERSON cdmTable\r\n\t\r\n  where year_of_birth is not null\r\n) denominator\r\n;\r\n","CHECK_NAME":"plausibleValueHigh","CHECK_LEVEL":"FIELD","CHECK_DESCRIPTION":"The number and percent of records with a value in the year_of_birth field of the PERSON table greater than YEAR(GETDATE())+1.","CDM_TABLE_NAME":"PERSON","CDM_FIELD_NAME":"year_of_birth","SQL_FILE":"field_plausible_value_high.sql","CATEGORY":"Plausibility","SUBCATEGORY":"Atemporal","CONTEXT":"Verification","checkId":1027,"FAILED":0,"THRESHOLD_VALUE":1,"_row":"15.1"},{"NUM_VIOLATED_ROWS":0,"PCT_VIOLATED_ROWS":0,"NUM_DENOMINATOR_ROWS":3537763,"EXECUTION_TIME":"1.431958 secs","QUERY_TEXT":"\r\n/*********\r\nPLAUSIBLE_VALUE_HIGH\r\nget number of records and the proportion to total number of eligible records that exceed this threshold\r\n\r\nParameters used in this template:\r\ncdmDatabaseSchema = cdm_ibm_mdcd_v993.dbo\r\ncdmTableName = PERSON\r\ncdmFieldName = month_of_birth\r\nplausibleValueHigh = 12\r\n\r\n**********/\r\n\r\nSELECT num_violated_rows, CASE WHEN denominator.num_rows = 0 THEN 0 ELSE 1.0*num_violated_rows/denominator.num_rows END  AS pct_violated_rows, \r\n  denominator.num_rows as num_denominator_rows\r\nFROM\r\n(\r\n\tSELECT COUNT_BIG(violated_rows.violating_field) AS num_violated_rows\r\n\tFROM\r\n\t(\r\n\t\tSELECT 'PERSON.month_of_birth' AS violating_field, cdmTable.*\r\n    from cdm_ibm_mdcd_v993.dbo.PERSON cdmTable\r\n    \r\n    where cdmTable.month_of_birth > 12\r\n\t) violated_rows\r\n) violated_row_count,\r\n(\r\n\tSELECT COUNT_BIG(*) AS num_rows\r\n\tFROM cdm_ibm_mdcd_v993.dbo.PERSON cdmTable\r\n\t\r\n  where month_of_birth is not null\r\n) denominator\r\n;\r\n","CHECK_NAME":"plausibleValueHigh","CHECK_LEVEL":"FIELD","CHECK_DESCRIPTION":"The number and percent of records with a value in the month_of_birth field of the PERSON table greater than 12.","CDM_TABLE_NAME":"PERSON","CDM_FIELD_NAME":"month_of_birth","SQL_FILE":"field_plausible_value_high.sql","CATEGORY":"Plausibility","SUBCATEGORY":"Atemporal","CONTEXT":"Verification","checkId":1028,"FAILED":0,"THRESHOLD_VALUE":1,"_row":"15.2"},{"NUM_VIOLATED_ROWS":0,"PCT_VIOLATED_ROWS":0,"NUM_DENOMINATOR_ROWS":3537763,"EXECUTION_TIME":"0.644992 secs","QUERY_TEXT":"\r\n/*********\r\nPLAUSIBLE_VALUE_HIGH\r\nget number of records and the proportion to total number of eligible records that exceed this threshold\r\n\r\nParameters used in this template:\r\ncdmDatabaseSchema = cdm_ibm_mdcd_v993.dbo\r\ncdmTableName = PERSON\r\ncdmFieldName = day_of_birth\r\nplausibleValueHigh = 31\r\n\r\n**********/\r\n\r\nSELECT num_violated_rows, CASE WHEN denominator.num_rows = 0 THEN 0 ELSE 1.0*num_violated_rows/denominator.num_rows END  AS pct_violated_rows, \r\n  denominator.num_rows as num_denominator_rows\r\nFROM\r\n(\r\n\tSELECT COUNT_BIG(violated_rows.violating_field) AS num_violated_rows\r\n\tFROM\r\n\t(\r\n\t\tSELECT 'PERSON.day_of_birth' AS violating_field, cdmTable.*\r\n    from cdm_ibm_mdcd_v993.dbo.PERSON cdmTable\r\n    \r\n    where cdmTable.day_of_birth > 31\r\n\t) violated_rows\r\n) violated_row_count,\r\n(\r\n\tSELECT COUNT_BIG(*) AS num_rows\r\n\tFROM cdm_ibm_mdcd_v993.dbo.PERSON cdmTable\r\n\t\r\n  where day_of_birth is not null\r\n) denominator\r\n;\r\n","CHECK_NAME":"plausibleValueHigh","CHECK_LEVEL":"FIELD","CHECK_DESCRIPTION":"The number and percent of records with a value in the day_of_birth field of the PERSON table greater than 31.","CDM_TABLE_NAME":"PERSON","CDM_FIELD_NAME":"day_of_birth","SQL_FILE":"field_plausible_value_high.sql","CATEGORY":"Plausibility","SUBCATEGORY":"Atemporal","CONTEXT":"Verification","checkId":1029,"FAILED":0,"THRESHOLD_VALUE":1,"_row":"15.3"},{"NUM_VIOLATED_ROWS":0,"PCT_VIOLATED_ROWS":0,"NUM_DENOMINATOR_ROWS":0,"EXECUTION_TIME":"0.739977 secs","QUERY_TEXT":"\r\n/*********\r\nPLAUSIBLE_VALUE_HIGH\r\nget number of records and the proportion to total number of eligible records that exceed this threshold\r\n\r\nParameters used in this template:\r\ncdmDatabaseSchema = cdm_ibm_mdcd_v993.dbo\r\ncdmTableName = PERSON\r\ncdmFieldName = birth_datetime\r\nplausibleValueHigh = DATEADD(dd,1,GETDATE())\r\n\r\n**********/\r\n\r\nSELECT num_violated_rows, CASE WHEN denominator.num_rows = 0 THEN 0 ELSE 1.0*num_violated_rows/denominator.num_rows END  AS pct_violated_rows, \r\n  denominator.num_rows as num_denominator_rows\r\nFROM\r\n(\r\n\tSELECT COUNT_BIG(violated_rows.violating_field) AS num_violated_rows\r\n\tFROM\r\n\t(\r\n\t\tSELECT 'PERSON.birth_datetime' AS violating_field, cdmTable.*\r\n    from cdm_ibm_mdcd_v993.dbo.PERSON cdmTable\r\n    \r\n    where cdmTable.birth_datetime > DATEADD(dd,1,GETDATE())\r\n\t) violated_rows\r\n) violated_row_count,\r\n(\r\n\tSELECT COUNT_BIG(*) AS num_rows\r\n\tFROM cdm_ibm_mdcd_v993.dbo.PERSON cdmTable\r\n\t\r\n  where birth_datetime is not null\r\n) denominator\r\n;\r\n","CHECK_NAME":"plausibleValueHigh","CHECK_LEVEL":"FIELD","CHECK_DESCRIPTION":"The number and percent of records with a value in the birth_datetime field of the PERSON table greater than DATEADD(dd,1,GETDATE()).","CDM_TABLE_NAME":"PERSON","CDM_FIELD_NAME":"birth_datetime","SQL_FILE":"field_plausible_value_high.sql","CATEGORY":"Plausibility","SUBCATEGORY":"Atemporal","CONTEXT":"Verification","checkId":1030,"FAILED":0,"THRESHOLD_VALUE":1,"_row":"15.4"},{"NUM_VIOLATED_ROWS":0,"PCT_VIOLATED_ROWS":0,"NUM_DENOMINATOR_ROWS":39805930,"EXECUTION_TIME":"1.285952 secs","QUERY_TEXT":"\r\n/*********\r\nPLAUSIBLE_VALUE_HIGH\r\nget number of records and the proportion to total number of eligible records that exceed this threshold\r\n\r\nParameters used in this template:\r\ncdmDatabaseSchema = cdm_ibm_mdcd_v993.dbo\r\ncdmTableName = OBSERVATION_PERIOD\r\ncdmFieldName = observation_period_start_date\r\nplausibleValueHigh = DATEADD(dd,1,GETDATE())\r\n\r\n**********/\r\n\r\nSELECT num_violated_rows, CASE WHEN denominator.num_rows = 0 THEN 0 ELSE 1.0*num_violated_rows/denominator.num_rows END  AS pct_violated_rows, \r\n  denominator.num_rows as num_denominator_rows\r\nFROM\r\n(\r\n\tSELECT COUNT_BIG(violated_rows.violating_field) AS num_violated_rows\r\n\tFROM\r\n\t(\r\n\t\tSELECT 'OBSERVATION_PERIOD.observation_period_start_date' AS violating_field, cdmTable.*\r\n    from cdm_ibm_mdcd_v993.dbo.OBSERVATION_PERIOD cdmTable\r\n    \r\n    where cdmTable.observation_period_start_date > DATEADD(dd,1,GETDATE())\r\n\t) violated_rows\r\n) violated_row_count,\r\n(\r\n\tSELECT COUNT_BIG(*) AS num_rows\r\n\tFROM cdm_ibm_mdcd_v993.dbo.OBSERVATION_PERIOD cdmTable\r\n\t\r\n  where observation_period_start_date is not null\r\n) denominator\r\n;\r\n","CHECK_NAME":"plausibleValueHigh","CHECK_LEVEL":"FIELD","CHECK_DESCRIPTION":"The number and percent of records with a value in the observation_period_start_date field of the OBSERVATION_PERIOD table greater than DATEADD(dd,1,GETDATE()).","CDM_TABLE_NAME":"OBSERVATION_PERIOD","CDM_FIELD_NAME":"observation_period_start_date","SQL_FILE":"field_plausible_value_high.sql","CATEGORY":"Plausibility","SUBCATEGORY":"Atemporal","CONTEXT":"Verification","checkId":1031,"FAILED":0,"THRESHOLD_VALUE":1,"_row":"15.5"},{"NUM_VIOLATED_ROWS":0,"PCT_VIOLATED_ROWS":0,"NUM_DENOMINATOR_ROWS":39805930,"EXECUTION_TIME":"0.673989 secs","QUERY_TEXT":"\r\n/*********\r\nPLAUSIBLE_VALUE_HIGH\r\nget number of records and the proportion to total number of eligible records that exceed this threshold\r\n\r\nParameters used in this template:\r\ncdmDatabaseSchema = cdm_ibm_mdcd_v993.dbo\r\ncdmTableName = OBSERVATION_PERIOD\r\ncdmFieldName = observation_period_end_date\r\nplausibleValueHigh = DATEADD(dd,1,GETDATE())\r\n\r\n**********/\r\n\r\nSELECT num_violated_rows, CASE WHEN denominator.num_rows = 0 THEN 0 ELSE 1.0*num_violated_rows/denominator.num_rows END  AS pct_violated_rows, \r\n  denominator.num_rows as num_denominator_rows\r\nFROM\r\n(\r\n\tSELECT COUNT_BIG(violated_rows.violating_field) AS num_violated_rows\r\n\tFROM\r\n\t(\r\n\t\tSELECT 'OBSERVATION_PERIOD.observation_period_end_date' AS violating_field, cdmTable.*\r\n    from cdm_ibm_mdcd_v993.dbo.OBSERVATION_PERIOD cdmTable\r\n    \r\n    where cdmTable.observation_period_end_date > DATEADD(dd,1,GETDATE())\r\n\t) violated_rows\r\n) violated_row_count,\r\n(\r\n\tSELECT COUNT_BIG(*) AS num_rows\r\n\tFROM cdm_ibm_mdcd_v993.dbo.OBSERVATION_PERIOD cdmTable\r\n\t\r\n  where observation_period_end_date is not null\r\n) denominator\r\n;\r\n","CHECK_NAME":"plausibleValueHigh","CHECK_LEVEL":"FIELD","CHECK_DESCRIPTION":"The number and percent of records with a value in the observation_period_end_date field of the OBSERVATION_PERIOD table greater than DATEADD(dd,1,GETDATE()).","CDM_TABLE_NAME":"OBSERVATION_PERIOD","CDM_FIELD_NAME":"observation_period_end_date","SQL_FILE":"field_plausible_value_high.sql","CATEGORY":"Plausibility","SUBCATEGORY":"Atemporal","CONTEXT":"Verification","checkId":1032,"FAILED":0,"THRESHOLD_VALUE":1,"_row":"15.6"},{"NUM_VIOLATED_ROWS":0,"PCT_VIOLATED_ROWS":0,"NUM_DENOMINATOR_ROWS":1680542588,"EXECUTION_TIME":"1.580952 secs","QUERY_TEXT":"\r\n/*********\r\nPLAUSIBLE_VALUE_HIGH\r\nget number of records and the proportion to total number of eligible records that exceed this threshold\r\n\r\nParameters used in this template:\r\ncdmDatabaseSchema = cdm_ibm_mdcd_v993.dbo\r\ncdmTableName = VISIT_OCCURRENCE\r\ncdmFieldName = visit_start_date\r\nplausibleValueHigh = DATEADD(dd,1,GETDATE())\r\n\r\n**********/\r\n\r\nSELECT num_violated_rows, CASE WHEN denominator.num_rows = 0 THEN 0 ELSE 1.0*num_violated_rows/denominator.num_rows END  AS pct_violated_rows, \r\n  denominator.num_rows as num_denominator_rows\r\nFROM\r\n(\r\n\tSELECT COUNT_BIG(violated_rows.violating_field) AS num_violated_rows\r\n\tFROM\r\n\t(\r\n\t\tSELECT 'VISIT_OCCURRENCE.visit_start_date' AS violating_field, cdmTable.*\r\n    from cdm_ibm_mdcd_v993.dbo.VISIT_OCCURRENCE cdmTable\r\n    \r\n    where cdmTable.visit_start_date > DATEADD(dd,1,GETDATE())\r\n\t) violated_rows\r\n) violated_row_count,\r\n(\r\n\tSELECT COUNT_BIG(*) AS num_rows\r\n\tFROM cdm_ibm_mdcd_v993.dbo.VISIT_OCCURRENCE cdmTable\r\n\t\r\n  where visit_start_date is not null\r\n) denominator\r\n;\r\n","CHECK_NAME":"plausibleValueHigh","CHECK_LEVEL":"FIELD","CHECK_DESCRIPTION":"The number and percent of records with a value in the visit_start_date field of the VISIT_OCCURRENCE table greater than DATEADD(dd,1,GETDATE()).","CDM_TABLE_NAME":"VISIT_OCCURRENCE","CDM_FIELD_NAME":"visit_start_date","SQL_FILE":"field_plausible_value_high.sql","CATEGORY":"Plausibility","SUBCATEGORY":"Atemporal","CONTEXT":"Verification","checkId":1033,"FAILED":0,"THRESHOLD_VALUE":1,"_row":"15.7"},{"NUM_VIOLATED_ROWS":0,"PCT_VIOLATED_ROWS":0,"NUM_DENOMINATOR_ROWS":0,"EXECUTION_TIME":"2.185932 secs","QUERY_TEXT":"\r\n/*********\r\nPLAUSIBLE_VALUE_HIGH\r\nget number of records and the proportion to total number of eligible records that exceed this threshold\r\n\r\nParameters used in this template:\r\ncdmDatabaseSchema = cdm_ibm_mdcd_v993.dbo\r\ncdmTableName = VISIT_OCCURRENCE\r\ncdmFieldName = visit_start_datetime\r\nplausibleValueHigh = DATEADD(dd,1,GETDATE())\r\n\r\n**********/\r\n\r\nSELECT num_violated_rows, CASE WHEN denominator.num_rows = 0 THEN 0 ELSE 1.0*num_violated_rows/denominator.num_rows END  AS pct_violated_rows, \r\n  denominator.num_rows as num_denominator_rows\r\nFROM\r\n(\r\n\tSELECT COUNT_BIG(violated_rows.violating_field) AS num_violated_rows\r\n\tFROM\r\n\t(\r\n\t\tSELECT 'VISIT_OCCURRENCE.visit_start_datetime' AS violating_field, cdmTable.*\r\n    from cdm_ibm_mdcd_v993.dbo.VISIT_OCCURRENCE cdmTable\r\n    \r\n    where cdmTable.visit_start_datetime > DATEADD(dd,1,GETDATE())\r\n\t) violated_rows\r\n) violated_row_count,\r\n(\r\n\tSELECT COUNT_BIG(*) AS num_rows\r\n\tFROM cdm_ibm_mdcd_v993.dbo.VISIT_OCCURRENCE cdmTable\r\n\t\r\n  where visit_start_datetime is not null\r\n) denominator\r\n;\r\n","CHECK_NAME":"plausibleValueHigh","CHECK_LEVEL":"FIELD","CHECK_DESCRIPTION":"The number and percent of records with a value in the visit_start_datetime field of the VISIT_OCCURRENCE table greater than DATEADD(dd,1,GETDATE()).","CDM_TABLE_NAME":"VISIT_OCCURRENCE","CDM_FIELD_NAME":"visit_start_datetime","SQL_FILE":"field_plausible_value_high.sql","CATEGORY":"Plausibility","SUBCATEGORY":"Atemporal","CONTEXT":"Verification","checkId":1034,"FAILED":0,"THRESHOLD_VALUE":1,"_row":"15.8"},{"NUM_VIOLATED_ROWS":0,"PCT_VIOLATED_ROWS":0,"NUM_DENOMINATOR_ROWS":1680542588,"EXECUTION_TIME":"1.153972 secs","QUERY_TEXT":"\r\n/*********\r\nPLAUSIBLE_VALUE_HIGH\r\nget number of records and the proportion to total number of eligible records that exceed this threshold\r\n\r\nParameters used in this template:\r\ncdmDatabaseSchema = cdm_ibm_mdcd_v993.dbo\r\ncdmTableName = VISIT_OCCURRENCE\r\ncdmFieldName = visit_end_date\r\nplausibleValueHigh = DATEADD(dd,1,GETDATE())\r\n\r\n**********/\r\n\r\nSELECT num_violated_rows, CASE WHEN denominator.num_rows = 0 THEN 0 ELSE 1.0*num_violated_rows/denominator.num_rows END  AS pct_violated_rows, \r\n  denominator.num_rows as num_denominator_rows\r\nFROM\r\n(\r\n\tSELECT COUNT_BIG(violated_rows.violating_field) AS num_violated_rows\r\n\tFROM\r\n\t(\r\n\t\tSELECT 'VISIT_OCCURRENCE.visit_end_date' AS violating_field, cdmTable.*\r\n    from cdm_ibm_mdcd_v993.dbo.VISIT_OCCURRENCE cdmTable\r\n    \r\n    where cdmTable.visit_end_date > DATEADD(dd,1,GETDATE())\r\n\t) violated_rows\r\n) violated_row_count,\r\n(\r\n\tSELECT COUNT_BIG(*) AS num_rows\r\n\tFROM cdm_ibm_mdcd_v993.dbo.VISIT_OCCURRENCE cdmTable\r\n\t\r\n  where visit_end_date is not null\r\n) denominator\r\n;\r\n","CHECK_NAME":"plausibleValueHigh","CHECK_LEVEL":"FIELD","CHECK_DESCRIPTION":"The number and percent of records with a value in the visit_end_date field of the VISIT_OCCURRENCE table greater than DATEADD(dd,1,GETDATE()).","CDM_TABLE_NAME":"VISIT_OCCURRENCE","CDM_FIELD_NAME":"visit_end_date","SQL_FILE":"field_plausible_value_high.sql","CATEGORY":"Plausibility","SUBCATEGORY":"Atemporal","CONTEXT":"Verification","checkId":1035,"FAILED":0,"THRESHOLD_VALUE":1,"_row":"15.9"},{"NUM_VIOLATED_ROWS":0,"PCT_VIOLATED_ROWS":0,"NUM_DENOMINATOR_ROWS":0,"EXECUTION_TIME":"1.204966 secs","QUERY_TEXT":"\r\n/*********\r\nPLAUSIBLE_VALUE_HIGH\r\nget number of records and the proportion to total number of eligible records that exceed this threshold\r\n\r\nParameters used in this template:\r\ncdmDatabaseSchema = cdm_ibm_mdcd_v993.dbo\r\ncdmTableName = VISIT_OCCURRENCE\r\ncdmFieldName = visit_end_datetime\r\nplausibleValueHigh = DATEADD(dd,1,GETDATE())\r\n\r\n**********/\r\n\r\nSELECT num_violated_rows, CASE WHEN denominator.num_rows = 0 THEN 0 ELSE 1.0*num_violated_rows/denominator.num_rows END  AS pct_violated_rows, \r\n  denominator.num_rows as num_denominator_rows\r\nFROM\r\n(\r\n\tSELECT COUNT_BIG(violated_rows.violating_field) AS num_violated_rows\r\n\tFROM\r\n\t(\r\n\t\tSELECT 'VISIT_OCCURRENCE.visit_end_datetime' AS violating_field, cdmTable.*\r\n    from cdm_ibm_mdcd_v993.dbo.VISIT_OCCURRENCE cdmTable\r\n    \r\n    where cdmTable.visit_end_datetime > DATEADD(dd,1,GETDATE())\r\n\t) violated_rows\r\n) violated_row_count,\r\n(\r\n\tSELECT COUNT_BIG(*) AS num_rows\r\n\tFROM cdm_ibm_mdcd_v993.dbo.VISIT_OCCURRENCE cdmTable\r\n\t\r\n  where visit_end_datetime is not null\r\n) denominator\r\n;\r\n","CHECK_NAME":"plausibleValueHigh","CHECK_LEVEL":"FIELD","CHECK_DESCRIPTION":"The number and percent of records with a value in the visit_end_datetime field of the VISIT_OCCURRENCE table greater than DATEADD(dd,1,GETDATE()).","CDM_TABLE_NAME":"VISIT_OCCURRENCE","CDM_FIELD_NAME":"visit_end_datetime","SQL_FILE":"field_plausible_value_high.sql","CATEGORY":"Plausibility","SUBCATEGORY":"Atemporal","CONTEXT":"Verification","checkId":1036,"FAILED":0,"THRESHOLD_VALUE":1,"_row":"15.10"},{"NUM_VIOLATED_ROWS":0,"PCT_VIOLATED_ROWS":0,"NUM_DENOMINATOR_ROWS":2589059072,"EXECUTION_TIME":"1.545950 secs","QUERY_TEXT":"\r\n/*********\r\nPLAUSIBLE_VALUE_HIGH\r\nget number of records and the proportion to total number of eligible records that exceed this threshold\r\n\r\nParameters used in this template:\r\ncdmDatabaseSchema = cdm_ibm_mdcd_v993.dbo\r\ncdmTableName = CONDITION_OCCURRENCE\r\ncdmFieldName = condition_start_date\r\nplausibleValueHigh = DATEADD(dd,1,GETDATE())\r\n\r\n**********/\r\n\r\nSELECT num_violated_rows, CASE WHEN denominator.num_rows = 0 THEN 0 ELSE 1.0*num_violated_rows/denominator.num_rows END  AS pct_violated_rows, \r\n  denominator.num_rows as num_denominator_rows\r\nFROM\r\n(\r\n\tSELECT COUNT_BIG(violated_rows.violating_field) AS num_violated_rows\r\n\tFROM\r\n\t(\r\n\t\tSELECT 'CONDITION_OCCURRENCE.condition_start_date' AS violating_field, cdmTable.*\r\n    from cdm_ibm_mdcd_v993.dbo.CONDITION_OCCURRENCE cdmTable\r\n    \r\n    where cdmTable.condition_start_date > DATEADD(dd,1,GETDATE())\r\n\t) violated_rows\r\n) violated_row_count,\r\n(\r\n\tSELECT COUNT_BIG(*) AS num_rows\r\n\tFROM cdm_ibm_mdcd_v993.dbo.CONDITION_OCCURRENCE cdmTable\r\n\t\r\n  where condition_start_date is not null\r\n) denominator\r\n;\r\n","CHECK_NAME":"plausibleValueHigh","CHECK_LEVEL":"FIELD","CHECK_DESCRIPTION":"The number and percent of records with a value in the condition_start_date field of the CONDITION_OCCURRENCE table greater than DATEADD(dd,1,GETDATE()).","CDM_TABLE_NAME":"CONDITION_OCCURRENCE","CDM_FIELD_NAME":"condition_start_date","SQL_FILE":"field_plausible_value_high.sql","CATEGORY":"Plausibility","SUBCATEGORY":"Atemporal","CONTEXT":"Verification","checkId":1037,"FAILED":0,"THRESHOLD_VALUE":1,"_row":"15.11"},{"NUM_VIOLATED_ROWS":0,"PCT_VIOLATED_ROWS":0,"NUM_DENOMINATOR_ROWS":2589059072,"EXECUTION_TIME":"0.725976 secs","QUERY_TEXT":"\r\n/*********\r\nPLAUSIBLE_VALUE_HIGH\r\nget number of records and the proportion to total number of eligible records that exceed this threshold\r\n\r\nParameters used in this template:\r\ncdmDatabaseSchema = cdm_ibm_mdcd_v993.dbo\r\ncdmTableName = CONDITION_OCCURRENCE\r\ncdmFieldName = condition_start_datetime\r\nplausibleValueHigh = DATEADD(dd,1,GETDATE())\r\n\r\n**********/\r\n\r\nSELECT num_violated_rows, CASE WHEN denominator.num_rows = 0 THEN 0 ELSE 1.0*num_violated_rows/denominator.num_rows END  AS pct_violated_rows, \r\n  denominator.num_rows as num_denominator_rows\r\nFROM\r\n(\r\n\tSELECT COUNT_BIG(violated_rows.violating_field) AS num_violated_rows\r\n\tFROM\r\n\t(\r\n\t\tSELECT 'CONDITION_OCCURRENCE.condition_start_datetime' AS violating_field, cdmTable.*\r\n    from cdm_ibm_mdcd_v993.dbo.CONDITION_OCCURRENCE cdmTable\r\n    \r\n    where cdmTable.condition_start_datetime > DATEADD(dd,1,GETDATE())\r\n\t) violated_rows\r\n) violated_row_count,\r\n(\r\n\tSELECT COUNT_BIG(*) AS num_rows\r\n\tFROM cdm_ibm_mdcd_v993.dbo.CONDITION_OCCURRENCE cdmTable\r\n\t\r\n  where condition_start_datetime is not null\r\n) denominator\r\n;\r\n","CHECK_NAME":"plausibleValueHigh","CHECK_LEVEL":"FIELD","CHECK_DESCRIPTION":"The number and percent of records with a value in the condition_start_datetime field of the CONDITION_OCCURRENCE table greater than DATEADD(dd,1,GETDATE()).","CDM_TABLE_NAME":"CONDITION_OCCURRENCE","CDM_FIELD_NAME":"condition_start_datetime","SQL_FILE":"field_plausible_value_high.sql","CATEGORY":"Plausibility","SUBCATEGORY":"Atemporal","CONTEXT":"Verification","checkId":1038,"FAILED":0,"THRESHOLD_VALUE":1,"_row":"15.12"},{"NUM_VIOLATED_ROWS":0,"PCT_VIOLATED_ROWS":0,"NUM_DENOMINATOR_ROWS":0,"EXECUTION_TIME":"1.302965 secs","QUERY_TEXT":"\r\n/*********\r\nPLAUSIBLE_VALUE_HIGH\r\nget number of records and the proportion to total number of eligible records that exceed this threshold\r\n\r\nParameters used in this template:\r\ncdmDatabaseSchema = cdm_ibm_mdcd_v993.dbo\r\ncdmTableName = CONDITION_OCCURRENCE\r\ncdmFieldName = condition_end_date\r\nplausibleValueHigh = DATEADD(dd,1,GETDATE())\r\n\r\n**********/\r\n\r\nSELECT num_violated_rows, CASE WHEN denominator.num_rows = 0 THEN 0 ELSE 1.0*num_violated_rows/denominator.num_rows END  AS pct_violated_rows, \r\n  denominator.num_rows as num_denominator_rows\r\nFROM\r\n(\r\n\tSELECT COUNT_BIG(violated_rows.violating_field) AS num_violated_rows\r\n\tFROM\r\n\t(\r\n\t\tSELECT 'CONDITION_OCCURRENCE.condition_end_date' AS violating_field, cdmTable.*\r\n    from cdm_ibm_mdcd_v993.dbo.CONDITION_OCCURRENCE cdmTable\r\n    \r\n    where cdmTable.condition_end_date > DATEADD(dd,1,GETDATE())\r\n\t) violated_rows\r\n) violated_row_count,\r\n(\r\n\tSELECT COUNT_BIG(*) AS num_rows\r\n\tFROM cdm_ibm_mdcd_v993.dbo.CONDITION_OCCURRENCE cdmTable\r\n\t\r\n  where condition_end_date is not null\r\n) denominator\r\n;\r\n","CHECK_NAME":"plausibleValueHigh","CHECK_LEVEL":"FIELD","CHECK_DESCRIPTION":"The number and percent of records with a value in the condition_end_date field of the CONDITION_OCCURRENCE table greater than DATEADD(dd,1,GETDATE()).","CDM_TABLE_NAME":"CONDITION_OCCURRENCE","CDM_FIELD_NAME":"condition_end_date","SQL_FILE":"field_plausible_value_high.sql","CATEGORY":"Plausibility","SUBCATEGORY":"Atemporal","CONTEXT":"Verification","checkId":1039,"FAILED":0,"THRESHOLD_VALUE":1,"_row":"15.13"},{"NUM_VIOLATED_ROWS":0,"PCT_VIOLATED_ROWS":0,"NUM_DENOMINATOR_ROWS":0,"EXECUTION_TIME":"0.988972 secs","QUERY_TEXT":"\r\n/*********\r\nPLAUSIBLE_VALUE_HIGH\r\nget number of records and the proportion to total number of eligible records that exceed this threshold\r\n\r\nParameters used in this template:\r\ncdmDatabaseSchema = cdm_ibm_mdcd_v993.dbo\r\ncdmTableName = CONDITION_OCCURRENCE\r\ncdmFieldName = condition_end_datetime\r\nplausibleValueHigh = DATEADD(dd,1,GETDATE())\r\n\r\n**********/\r\n\r\nSELECT num_violated_rows, CASE WHEN denominator.num_rows = 0 THEN 0 ELSE 1.0*num_violated_rows/denominator.num_rows END  AS pct_violated_rows, \r\n  denominator.num_rows as num_denominator_rows\r\nFROM\r\n(\r\n\tSELECT COUNT_BIG(violated_rows.violating_field) AS num_violated_rows\r\n\tFROM\r\n\t(\r\n\t\tSELECT 'CONDITION_OCCURRENCE.condition_end_datetime' AS violating_field, cdmTable.*\r\n    from cdm_ibm_mdcd_v993.dbo.CONDITION_OCCURRENCE cdmTable\r\n    \r\n    where cdmTable.condition_end_datetime > DATEADD(dd,1,GETDATE())\r\n\t) violated_rows\r\n) violated_row_count,\r\n(\r\n\tSELECT COUNT_BIG(*) AS num_rows\r\n\tFROM cdm_ibm_mdcd_v993.dbo.CONDITION_OCCURRENCE cdmTable\r\n\t\r\n  where condition_end_datetime is not null\r\n) denominator\r\n;\r\n","CHECK_NAME":"plausibleValueHigh","CHECK_LEVEL":"FIELD","CHECK_DESCRIPTION":"The number and percent of records with a value in the condition_end_datetime field of the CONDITION_OCCURRENCE table greater than DATEADD(dd,1,GETDATE()).","CDM_TABLE_NAME":"CONDITION_OCCURRENCE","CDM_FIELD_NAME":"condition_end_datetime","SQL_FILE":"field_plausible_value_high.sql","CATEGORY":"Plausibility","SUBCATEGORY":"Atemporal","CONTEXT":"Verification","checkId":1040,"FAILED":0,"THRESHOLD_VALUE":1,"_row":"15.14"},{"NUM_VIOLATED_ROWS":0,"PCT_VIOLATED_ROWS":0,"NUM_DENOMINATOR_ROWS":1125494098,"EXECUTION_TIME":"0.867967 secs","QUERY_TEXT":"\r\n/*********\r\nPLAUSIBLE_VALUE_HIGH\r\nget number of records and the proportion to total number of eligible records that exceed this threshold\r\n\r\nParameters used in this template:\r\ncdmDatabaseSchema = cdm_ibm_mdcd_v993.dbo\r\ncdmTableName = DRUG_EXPOSURE\r\ncdmFieldName = drug_exposure_start_date\r\nplausibleValueHigh = DATEADD(dd,1,GETDATE())\r\n\r\n**********/\r\n\r\nSELECT num_violated_rows, CASE WHEN denominator.num_rows = 0 THEN 0 ELSE 1.0*num_violated_rows/denominator.num_rows END  AS pct_violated_rows, \r\n  denominator.num_rows as num_denominator_rows\r\nFROM\r\n(\r\n\tSELECT COUNT_BIG(violated_rows.violating_field) AS num_violated_rows\r\n\tFROM\r\n\t(\r\n\t\tSELECT 'DRUG_EXPOSURE.drug_exposure_start_date' AS violating_field, cdmTable.*\r\n    from cdm_ibm_mdcd_v993.dbo.DRUG_EXPOSURE cdmTable\r\n    \r\n    where cdmTable.drug_exposure_start_date > DATEADD(dd,1,GETDATE())\r\n\t) violated_rows\r\n) violated_row_count,\r\n(\r\n\tSELECT COUNT_BIG(*) AS num_rows\r\n\tFROM cdm_ibm_mdcd_v993.dbo.DRUG_EXPOSURE cdmTable\r\n\t\r\n  where drug_exposure_start_date is not null\r\n) denominator\r\n;\r\n","CHECK_NAME":"plausibleValueHigh","CHECK_LEVEL":"FIELD","CHECK_DESCRIPTION":"The number and percent of records with a value in the drug_exposure_start_date field of the DRUG_EXPOSURE table greater than DATEADD(dd,1,GETDATE()).","CDM_TABLE_NAME":"DRUG_EXPOSURE","CDM_FIELD_NAME":"drug_exposure_start_date","SQL_FILE":"field_plausible_value_high.sql","CATEGORY":"Plausibility","SUBCATEGORY":"Atemporal","CONTEXT":"Verification","checkId":1041,"FAILED":0,"THRESHOLD_VALUE":1,"_row":"15.15"},{"NUM_VIOLATED_ROWS":0,"PCT_VIOLATED_ROWS":0,"NUM_DENOMINATOR_ROWS":1125494098,"EXECUTION_TIME":"0.861969 secs","QUERY_TEXT":"\r\n/*********\r\nPLAUSIBLE_VALUE_HIGH\r\nget number of records and the proportion to total number of eligible records that exceed this threshold\r\n\r\nParameters used in this template:\r\ncdmDatabaseSchema = cdm_ibm_mdcd_v993.dbo\r\ncdmTableName = DRUG_EXPOSURE\r\ncdmFieldName = drug_exposure_start_datetime\r\nplausibleValueHigh = DATEADD(dd,1,GETDATE())\r\n\r\n**********/\r\n\r\nSELECT num_violated_rows, CASE WHEN denominator.num_rows = 0 THEN 0 ELSE 1.0*num_violated_rows/denominator.num_rows END  AS pct_violated_rows, \r\n  denominator.num_rows as num_denominator_rows\r\nFROM\r\n(\r\n\tSELECT COUNT_BIG(violated_rows.violating_field) AS num_violated_rows\r\n\tFROM\r\n\t(\r\n\t\tSELECT 'DRUG_EXPOSURE.drug_exposure_start_datetime' AS violating_field, cdmTable.*\r\n    from cdm_ibm_mdcd_v993.dbo.DRUG_EXPOSURE cdmTable\r\n    \r\n    where cdmTable.drug_exposure_start_datetime > DATEADD(dd,1,GETDATE())\r\n\t) violated_rows\r\n) violated_row_count,\r\n(\r\n\tSELECT COUNT_BIG(*) AS num_rows\r\n\tFROM cdm_ibm_mdcd_v993.dbo.DRUG_EXPOSURE cdmTable\r\n\t\r\n  where drug_exposure_start_datetime is not null\r\n) denominator\r\n;\r\n","CHECK_NAME":"plausibleValueHigh","CHECK_LEVEL":"FIELD","CHECK_DESCRIPTION":"The number and percent of records with a value in the drug_exposure_start_datetime field of the DRUG_EXPOSURE table greater than DATEADD(dd,1,GETDATE()).","CDM_TABLE_NAME":"DRUG_EXPOSURE","CDM_FIELD_NAME":"drug_exposure_start_datetime","SQL_FILE":"field_plausible_value_high.sql","CATEGORY":"Plausibility","SUBCATEGORY":"Atemporal","CONTEXT":"Verification","checkId":1042,"FAILED":0,"THRESHOLD_VALUE":1,"_row":"15.16"},{"NUM_VIOLATED_ROWS":0,"PCT_VIOLATED_ROWS":0,"NUM_DENOMINATOR_ROWS":1125494098,"EXECUTION_TIME":"1.372925 secs","QUERY_TEXT":"\r\n/*********\r\nPLAUSIBLE_VALUE_HIGH\r\nget number of records and the proportion to total number of eligible records that exceed this threshold\r\n\r\nParameters used in this template:\r\ncdmDatabaseSchema = cdm_ibm_mdcd_v993.dbo\r\ncdmTableName = DRUG_EXPOSURE\r\ncdmFieldName = drug_exposure_end_date\r\nplausibleValueHigh = DATEADD(dd,1,GETDATE())\r\n\r\n**********/\r\n\r\nSELECT num_violated_rows, CASE WHEN denominator.num_rows = 0 THEN 0 ELSE 1.0*num_violated_rows/denominator.num_rows END  AS pct_violated_rows, \r\n  denominator.num_rows as num_denominator_rows\r\nFROM\r\n(\r\n\tSELECT COUNT_BIG(violated_rows.violating_field) AS num_violated_rows\r\n\tFROM\r\n\t(\r\n\t\tSELECT 'DRUG_EXPOSURE.drug_exposure_end_date' AS violating_field, cdmTable.*\r\n    from cdm_ibm_mdcd_v993.dbo.DRUG_EXPOSURE cdmTable\r\n    \r\n    where cdmTable.drug_exposure_end_date > DATEADD(dd,1,GETDATE())\r\n\t) violated_rows\r\n) violated_row_count,\r\n(\r\n\tSELECT COUNT_BIG(*) AS num_rows\r\n\tFROM cdm_ibm_mdcd_v993.dbo.DRUG_EXPOSURE cdmTable\r\n\t\r\n  where drug_exposure_end_date is not null\r\n) denominator\r\n;\r\n","CHECK_NAME":"plausibleValueHigh","CHECK_LEVEL":"FIELD","CHECK_DESCRIPTION":"The number and percent of records with a value in the drug_exposure_end_date field of the DRUG_EXPOSURE table greater than DATEADD(dd,1,GETDATE()).","CDM_TABLE_NAME":"DRUG_EXPOSURE","CDM_FIELD_NAME":"drug_exposure_end_date","SQL_FILE":"field_plausible_value_high.sql","CATEGORY":"Plausibility","SUBCATEGORY":"Atemporal","CONTEXT":"Verification","checkId":1043,"FAILED":0,"THRESHOLD_VALUE":1,"_row":"15.17"},{"NUM_VIOLATED_ROWS":0,"PCT_VIOLATED_ROWS":0,"NUM_DENOMINATOR_ROWS":0,"EXECUTION_TIME":"0.624976 secs","QUERY_TEXT":"\r\n/*********\r\nPLAUSIBLE_VALUE_HIGH\r\nget number of records and the proportion to total number of eligible records that exceed this threshold\r\n\r\nParameters used in this template:\r\ncdmDatabaseSchema = cdm_ibm_mdcd_v993.dbo\r\ncdmTableName = DRUG_EXPOSURE\r\ncdmFieldName = drug_exposure_end_datetime\r\nplausibleValueHigh = DATEADD(dd,1,GETDATE())\r\n\r\n**********/\r\n\r\nSELECT num_violated_rows, CASE WHEN denominator.num_rows = 0 THEN 0 ELSE 1.0*num_violated_rows/denominator.num_rows END  AS pct_violated_rows, \r\n  denominator.num_rows as num_denominator_rows\r\nFROM\r\n(\r\n\tSELECT COUNT_BIG(violated_rows.violating_field) AS num_violated_rows\r\n\tFROM\r\n\t(\r\n\t\tSELECT 'DRUG_EXPOSURE.drug_exposure_end_datetime' AS violating_field, cdmTable.*\r\n    from cdm_ibm_mdcd_v993.dbo.DRUG_EXPOSURE cdmTable\r\n    \r\n    where cdmTable.drug_exposure_end_datetime > DATEADD(dd,1,GETDATE())\r\n\t) violated_rows\r\n) violated_row_count,\r\n(\r\n\tSELECT COUNT_BIG(*) AS num_rows\r\n\tFROM cdm_ibm_mdcd_v993.dbo.DRUG_EXPOSURE cdmTable\r\n\t\r\n  where drug_exposure_end_datetime is not null\r\n) denominator\r\n;\r\n","CHECK_NAME":"plausibleValueHigh","CHECK_LEVEL":"FIELD","CHECK_DESCRIPTION":"The number and percent of records with a value in the drug_exposure_end_datetime field of the DRUG_EXPOSURE table greater than DATEADD(dd,1,GETDATE()).","CDM_TABLE_NAME":"DRUG_EXPOSURE","CDM_FIELD_NAME":"drug_exposure_end_datetime","SQL_FILE":"field_plausible_value_high.sql","CATEGORY":"Plausibility","SUBCATEGORY":"Atemporal","CONTEXT":"Verification","checkId":1044,"FAILED":0,"THRESHOLD_VALUE":1,"_row":"15.18"},{"NUM_VIOLATED_ROWS":0,"PCT_VIOLATED_ROWS":0,"NUM_DENOMINATOR_ROWS":0,"EXECUTION_TIME":"0.913971 secs","QUERY_TEXT":"\r\n/*********\r\nPLAUSIBLE_VALUE_HIGH\r\nget number of records and the proportion to total number of eligible records that exceed this threshold\r\n\r\nParameters used in this template:\r\ncdmDatabaseSchema = cdm_ibm_mdcd_v993.dbo\r\ncdmTableName = DRUG_EXPOSURE\r\ncdmFieldName = verbatim_end_date\r\nplausibleValueHigh = DATEADD(dd,1,GETDATE())\r\n\r\n**********/\r\n\r\nSELECT num_violated_rows, CASE WHEN denominator.num_rows = 0 THEN 0 ELSE 1.0*num_violated_rows/denominator.num_rows END  AS pct_violated_rows, \r\n  denominator.num_rows as num_denominator_rows\r\nFROM\r\n(\r\n\tSELECT COUNT_BIG(violated_rows.violating_field) AS num_violated_rows\r\n\tFROM\r\n\t(\r\n\t\tSELECT 'DRUG_EXPOSURE.verbatim_end_date' AS violating_field, cdmTable.*\r\n    from cdm_ibm_mdcd_v993.dbo.DRUG_EXPOSURE cdmTable\r\n    \r\n    where cdmTable.verbatim_end_date > DATEADD(dd,1,GETDATE())\r\n\t) violated_rows\r\n) violated_row_count,\r\n(\r\n\tSELECT COUNT_BIG(*) AS num_rows\r\n\tFROM cdm_ibm_mdcd_v993.dbo.DRUG_EXPOSURE cdmTable\r\n\t\r\n  where verbatim_end_date is not null\r\n) denominator\r\n;\r\n","CHECK_NAME":"plausibleValueHigh","CHECK_LEVEL":"FIELD","CHECK_DESCRIPTION":"The number and percent of records with a value in the verbatim_end_date field of the DRUG_EXPOSURE table greater than DATEADD(dd,1,GETDATE()).","CDM_TABLE_NAME":"DRUG_EXPOSURE","CDM_FIELD_NAME":"verbatim_end_date","SQL_FILE":"field_plausible_value_high.sql","CATEGORY":"Plausibility","SUBCATEGORY":"Atemporal","CONTEXT":"Verification","checkId":1045,"FAILED":0,"THRESHOLD_VALUE":1,"_row":"15.19"},{"NUM_VIOLATED_ROWS":953458,"PCT_VIOLATED_ROWS":0.001,"NUM_DENOMINATOR_ROWS":947103754,"EXECUTION_TIME":"0.717977 secs","QUERY_TEXT":"\r\n/*********\r\nPLAUSIBLE_VALUE_HIGH\r\nget number of records and the proportion to total number of eligible records that exceed this threshold\r\n\r\nParameters used in this template:\r\ncdmDatabaseSchema = cdm_ibm_mdcd_v993.dbo\r\ncdmTableName = DRUG_EXPOSURE\r\ncdmFieldName = refills\r\nplausibleValueHigh = 12\r\n\r\n**********/\r\n\r\nSELECT num_violated_rows, CASE WHEN denominator.num_rows = 0 THEN 0 ELSE 1.0*num_violated_rows/denominator.num_rows END  AS pct_violated_rows, \r\n  denominator.num_rows as num_denominator_rows\r\nFROM\r\n(\r\n\tSELECT COUNT_BIG(violated_rows.violating_field) AS num_violated_rows\r\n\tFROM\r\n\t(\r\n\t\tSELECT 'DRUG_EXPOSURE.refills' AS violating_field, cdmTable.*\r\n    from cdm_ibm_mdcd_v993.dbo.DRUG_EXPOSURE cdmTable\r\n    \r\n    where cdmTable.refills > 12\r\n\t) violated_rows\r\n) violated_row_count,\r\n(\r\n\tSELECT COUNT_BIG(*) AS num_rows\r\n\tFROM cdm_ibm_mdcd_v993.dbo.DRUG_EXPOSURE cdmTable\r\n\t\r\n  where refills is not null\r\n) denominator\r\n;\r\n","CHECK_NAME":"plausibleValueHigh","CHECK_LEVEL":"FIELD","CHECK_DESCRIPTION":"The number and percent of records with a value in the refills field of the DRUG_EXPOSURE table greater than 12.","CDM_TABLE_NAME":"DRUG_EXPOSURE","CDM_FIELD_NAME":"refills","SQL_FILE":"field_plausible_value_high.sql","CATEGORY":"Plausibility","SUBCATEGORY":"Atemporal","CONTEXT":"Verification","checkId":1046,"FAILED":0,"THRESHOLD_VALUE":1,"_row":"15.20"},{"NUM_VIOLATED_ROWS":1784231,"PCT_VIOLATED_ROWS":0.0018,"NUM_DENOMINATOR_ROWS":966917415,"EXECUTION_TIME":"0.843991 secs","QUERY_TEXT":"\r\n/*********\r\nPLAUSIBLE_VALUE_HIGH\r\nget number of records and the proportion to total number of eligible records that exceed this threshold\r\n\r\nParameters used in this template:\r\ncdmDatabaseSchema = cdm_ibm_mdcd_v993.dbo\r\ncdmTableName = DRUG_EXPOSURE\r\ncdmFieldName = quantity\r\nplausibleValueHigh = 1095\r\n\r\n**********/\r\n\r\nSELECT num_violated_rows, CASE WHEN denominator.num_rows = 0 THEN 0 ELSE 1.0*num_violated_rows/denominator.num_rows END  AS pct_violated_rows, \r\n  denominator.num_rows as num_denominator_rows\r\nFROM\r\n(\r\n\tSELECT COUNT_BIG(violated_rows.violating_field) AS num_violated_rows\r\n\tFROM\r\n\t(\r\n\t\tSELECT 'DRUG_EXPOSURE.quantity' AS violating_field, cdmTable.*\r\n    from cdm_ibm_mdcd_v993.dbo.DRUG_EXPOSURE cdmTable\r\n    \r\n    where cdmTable.quantity > 1095\r\n\t) violated_rows\r\n) violated_row_count,\r\n(\r\n\tSELECT COUNT_BIG(*) AS num_rows\r\n\tFROM cdm_ibm_mdcd_v993.dbo.DRUG_EXPOSURE cdmTable\r\n\t\r\n  where quantity is not null\r\n) denominator\r\n;\r\n","CHECK_NAME":"plausibleValueHigh","CHECK_LEVEL":"FIELD","CHECK_DESCRIPTION":"The number and percent of records with a value in the quantity field of the DRUG_EXPOSURE table greater than 1095.","CDM_TABLE_NAME":"DRUG_EXPOSURE","CDM_FIELD_NAME":"quantity","SQL_FILE":"field_plausible_value_high.sql","CATEGORY":"Plausibility","SUBCATEGORY":"Atemporal","CONTEXT":"Verification","checkId":1047,"FAILED":0,"THRESHOLD_VALUE":1,"_row":"15.21"},{"NUM_VIOLATED_ROWS":0,"PCT_VIOLATED_ROWS":0,"NUM_DENOMINATOR_ROWS":966917415,"EXECUTION_TIME":"1.692951 secs","QUERY_TEXT":"\r\n/*********\r\nPLAUSIBLE_VALUE_HIGH\r\nget number of records and the proportion to total number of eligible records that exceed this threshold\r\n\r\nParameters used in this template:\r\ncdmDatabaseSchema = cdm_ibm_mdcd_v993.dbo\r\ncdmTableName = DRUG_EXPOSURE\r\ncdmFieldName = days_supply\r\nplausibleValueHigh = 365\r\n\r\n**********/\r\n\r\nSELECT num_violated_rows, CASE WHEN denominator.num_rows = 0 THEN 0 ELSE 1.0*num_violated_rows/denominator.num_rows END  AS pct_violated_rows, \r\n  denominator.num_rows as num_denominator_rows\r\nFROM\r\n(\r\n\tSELECT COUNT_BIG(violated_rows.violating_field) AS num_violated_rows\r\n\tFROM\r\n\t(\r\n\t\tSELECT 'DRUG_EXPOSURE.days_supply' AS violating_field, cdmTable.*\r\n    from cdm_ibm_mdcd_v993.dbo.DRUG_EXPOSURE cdmTable\r\n    \r\n    where cdmTable.days_supply > 365\r\n\t) violated_rows\r\n) violated_row_count,\r\n(\r\n\tSELECT COUNT_BIG(*) AS num_rows\r\n\tFROM cdm_ibm_mdcd_v993.dbo.DRUG_EXPOSURE cdmTable\r\n\t\r\n  where days_supply is not null\r\n) denominator\r\n;\r\n","CHECK_NAME":"plausibleValueHigh","CHECK_LEVEL":"FIELD","CHECK_DESCRIPTION":"The number and percent of records with a value in the days_supply field of the DRUG_EXPOSURE table greater than 365.","CDM_TABLE_NAME":"DRUG_EXPOSURE","CDM_FIELD_NAME":"days_supply","SQL_FILE":"field_plausible_value_high.sql","CATEGORY":"Plausibility","SUBCATEGORY":"Atemporal","CONTEXT":"Verification","checkId":1048,"FAILED":0,"THRESHOLD_VALUE":1,"_row":"15.22"},{"NUM_VIOLATED_ROWS":0,"PCT_VIOLATED_ROWS":0,"NUM_DENOMINATOR_ROWS":1962984994,"EXECUTION_TIME":"1.317973 secs","QUERY_TEXT":"\r\n/*********\r\nPLAUSIBLE_VALUE_HIGH\r\nget number of records and the proportion to total number of eligible records that exceed this threshold\r\n\r\nParameters used in this template:\r\ncdmDatabaseSchema = cdm_ibm_mdcd_v993.dbo\r\ncdmTableName = PROCEDURE_OCCURRENCE\r\ncdmFieldName = procedure_date\r\nplausibleValueHigh = DATEADD(dd,1,GETDATE())\r\n\r\n**********/\r\n\r\nSELECT num_violated_rows, CASE WHEN denominator.num_rows = 0 THEN 0 ELSE 1.0*num_violated_rows/denominator.num_rows END  AS pct_violated_rows, \r\n  denominator.num_rows as num_denominator_rows\r\nFROM\r\n(\r\n\tSELECT COUNT_BIG(violated_rows.violating_field) AS num_violated_rows\r\n\tFROM\r\n\t(\r\n\t\tSELECT 'PROCEDURE_OCCURRENCE.procedure_date' AS violating_field, cdmTable.*\r\n    from cdm_ibm_mdcd_v993.dbo.PROCEDURE_OCCURRENCE cdmTable\r\n    \r\n    where cdmTable.procedure_date > DATEADD(dd,1,GETDATE())\r\n\t) violated_rows\r\n) violated_row_count,\r\n(\r\n\tSELECT COUNT_BIG(*) AS num_rows\r\n\tFROM cdm_ibm_mdcd_v993.dbo.PROCEDURE_OCCURRENCE cdmTable\r\n\t\r\n  where procedure_date is not null\r\n) denominator\r\n;\r\n","CHECK_NAME":"plausibleValueHigh","CHECK_LEVEL":"FIELD","CHECK_DESCRIPTION":"The number and percent of records with a value in the procedure_date field of the PROCEDURE_OCCURRENCE table greater than DATEADD(dd,1,GETDATE()).","CDM_TABLE_NAME":"PROCEDURE_OCCURRENCE","CDM_FIELD_NAME":"procedure_date","SQL_FILE":"field_plausible_value_high.sql","CATEGORY":"Plausibility","SUBCATEGORY":"Atemporal","CONTEXT":"Verification","checkId":1049,"FAILED":0,"THRESHOLD_VALUE":1,"_row":"15.23"},{"NUM_VIOLATED_ROWS":0,"PCT_VIOLATED_ROWS":0,"NUM_DENOMINATOR_ROWS":1962984994,"EXECUTION_TIME":"1.375978 secs","QUERY_TEXT":"\r\n/*********\r\nPLAUSIBLE_VALUE_HIGH\r\nget number of records and the proportion to total number of eligible records that exceed this threshold\r\n\r\nParameters used in this template:\r\ncdmDatabaseSchema = cdm_ibm_mdcd_v993.dbo\r\ncdmTableName = PROCEDURE_OCCURRENCE\r\ncdmFieldName = procedure_datetime\r\nplausibleValueHigh = DATEADD(dd,1,GETDATE())\r\n\r\n**********/\r\n\r\nSELECT num_violated_rows, CASE WHEN denominator.num_rows = 0 THEN 0 ELSE 1.0*num_violated_rows/denominator.num_rows END  AS pct_violated_rows, \r\n  denominator.num_rows as num_denominator_rows\r\nFROM\r\n(\r\n\tSELECT COUNT_BIG(violated_rows.violating_field) AS num_violated_rows\r\n\tFROM\r\n\t(\r\n\t\tSELECT 'PROCEDURE_OCCURRENCE.procedure_datetime' AS violating_field, cdmTable.*\r\n    from cdm_ibm_mdcd_v993.dbo.PROCEDURE_OCCURRENCE cdmTable\r\n    \r\n    where cdmTable.procedure_datetime > DATEADD(dd,1,GETDATE())\r\n\t) violated_rows\r\n) violated_row_count,\r\n(\r\n\tSELECT COUNT_BIG(*) AS num_rows\r\n\tFROM cdm_ibm_mdcd_v993.dbo.PROCEDURE_OCCURRENCE cdmTable\r\n\t\r\n  where procedure_datetime is not null\r\n) denominator\r\n;\r\n","CHECK_NAME":"plausibleValueHigh","CHECK_LEVEL":"FIELD","CHECK_DESCRIPTION":"The number and percent of records with a value in the procedure_datetime field of the PROCEDURE_OCCURRENCE table greater than DATEADD(dd,1,GETDATE()).","CDM_TABLE_NAME":"PROCEDURE_OCCURRENCE","CDM_FIELD_NAME":"procedure_datetime","SQL_FILE":"field_plausible_value_high.sql","CATEGORY":"Plausibility","SUBCATEGORY":"Atemporal","CONTEXT":"Verification","checkId":1050,"FAILED":0,"THRESHOLD_VALUE":1,"_row":"15.24"},{"NUM_VIOLATED_ROWS":0,"PCT_VIOLATED_ROWS":0,"NUM_DENOMINATOR_ROWS":128742181,"EXECUTION_TIME":"1.580964 secs","QUERY_TEXT":"\r\n/*********\r\nPLAUSIBLE_VALUE_HIGH\r\nget number of records and the proportion to total number of eligible records that exceed this threshold\r\n\r\nParameters used in this template:\r\ncdmDatabaseSchema = cdm_ibm_mdcd_v993.dbo\r\ncdmTableName = DEVICE_EXPOSURE\r\ncdmFieldName = device_exposure_start_date\r\nplausibleValueHigh = DATEADD(dd,1,GETDATE())\r\n\r\n**********/\r\n\r\nSELECT num_violated_rows, CASE WHEN denominator.num_rows = 0 THEN 0 ELSE 1.0*num_violated_rows/denominator.num_rows END  AS pct_violated_rows, \r\n  denominator.num_rows as num_denominator_rows\r\nFROM\r\n(\r\n\tSELECT COUNT_BIG(violated_rows.violating_field) AS num_violated_rows\r\n\tFROM\r\n\t(\r\n\t\tSELECT 'DEVICE_EXPOSURE.device_exposure_start_date' AS violating_field, cdmTable.*\r\n    from cdm_ibm_mdcd_v993.dbo.DEVICE_EXPOSURE cdmTable\r\n    \r\n    where cdmTable.device_exposure_start_date > DATEADD(dd,1,GETDATE())\r\n\t) violated_rows\r\n) violated_row_count,\r\n(\r\n\tSELECT COUNT_BIG(*) AS num_rows\r\n\tFROM cdm_ibm_mdcd_v993.dbo.DEVICE_EXPOSURE cdmTable\r\n\t\r\n  where device_exposure_start_date is not null\r\n) denominator\r\n;\r\n","CHECK_NAME":"plausibleValueHigh","CHECK_LEVEL":"FIELD","CHECK_DESCRIPTION":"The number and percent of records with a value in the device_exposure_start_date field of the DEVICE_EXPOSURE table greater than DATEADD(dd,1,GETDATE()).","CDM_TABLE_NAME":"DEVICE_EXPOSURE","CDM_FIELD_NAME":"device_exposure_start_date","SQL_FILE":"field_plausible_value_high.sql","CATEGORY":"Plausibility","SUBCATEGORY":"Atemporal","CONTEXT":"Verification","checkId":1051,"FAILED":0,"THRESHOLD_VALUE":1,"_row":"15.25"},{"NUM_VIOLATED_ROWS":0,"PCT_VIOLATED_ROWS":0,"NUM_DENOMINATOR_ROWS":128742181,"EXECUTION_TIME":"0.903984 secs","QUERY_TEXT":"\r\n/*********\r\nPLAUSIBLE_VALUE_HIGH\r\nget number of records and the proportion to total number of eligible records that exceed this threshold\r\n\r\nParameters used in this template:\r\ncdmDatabaseSchema = cdm_ibm_mdcd_v993.dbo\r\ncdmTableName = DEVICE_EXPOSURE\r\ncdmFieldName = device_exposure_start_datetime\r\nplausibleValueHigh = DATEADD(dd,1,GETDATE())\r\n\r\n**********/\r\n\r\nSELECT num_violated_rows, CASE WHEN denominator.num_rows = 0 THEN 0 ELSE 1.0*num_violated_rows/denominator.num_rows END  AS pct_violated_rows, \r\n  denominator.num_rows as num_denominator_rows\r\nFROM\r\n(\r\n\tSELECT COUNT_BIG(violated_rows.violating_field) AS num_violated_rows\r\n\tFROM\r\n\t(\r\n\t\tSELECT 'DEVICE_EXPOSURE.device_exposure_start_datetime' AS violating_field, cdmTable.*\r\n    from cdm_ibm_mdcd_v993.dbo.DEVICE_EXPOSURE cdmTable\r\n    \r\n    where cdmTable.device_exposure_start_datetime > DATEADD(dd,1,GETDATE())\r\n\t) violated_rows\r\n) violated_row_count,\r\n(\r\n\tSELECT COUNT_BIG(*) AS num_rows\r\n\tFROM cdm_ibm_mdcd_v993.dbo.DEVICE_EXPOSURE cdmTable\r\n\t\r\n  where device_exposure_start_datetime is not null\r\n) denominator\r\n;\r\n","CHECK_NAME":"plausibleValueHigh","CHECK_LEVEL":"FIELD","CHECK_DESCRIPTION":"The number and percent of records with a value in the device_exposure_start_datetime field of the DEVICE_EXPOSURE table greater than DATEADD(dd,1,GETDATE()).","CDM_TABLE_NAME":"DEVICE_EXPOSURE","CDM_FIELD_NAME":"device_exposure_start_datetime","SQL_FILE":"field_plausible_value_high.sql","CATEGORY":"Plausibility","SUBCATEGORY":"Atemporal","CONTEXT":"Verification","checkId":1052,"FAILED":0,"THRESHOLD_VALUE":1,"_row":"15.26"},{"NUM_VIOLATED_ROWS":0,"PCT_VIOLATED_ROWS":0,"NUM_DENOMINATOR_ROWS":14929949,"EXECUTION_TIME":"1.986945 secs","QUERY_TEXT":"\r\n/*********\r\nPLAUSIBLE_VALUE_HIGH\r\nget number of records and the proportion to total number of eligible records that exceed this threshold\r\n\r\nParameters used in this template:\r\ncdmDatabaseSchema = cdm_ibm_mdcd_v993.dbo\r\ncdmTableName = DEVICE_EXPOSURE\r\ncdmFieldName = device_exposure_end_date\r\nplausibleValueHigh = DATEADD(dd,1,GETDATE())\r\n\r\n**********/\r\n\r\nSELECT num_violated_rows, CASE WHEN denominator.num_rows = 0 THEN 0 ELSE 1.0*num_violated_rows/denominator.num_rows END  AS pct_violated_rows, \r\n  denominator.num_rows as num_denominator_rows\r\nFROM\r\n(\r\n\tSELECT COUNT_BIG(violated_rows.violating_field) AS num_violated_rows\r\n\tFROM\r\n\t(\r\n\t\tSELECT 'DEVICE_EXPOSURE.device_exposure_end_date' AS violating_field, cdmTable.*\r\n    from cdm_ibm_mdcd_v993.dbo.DEVICE_EXPOSURE cdmTable\r\n    \r\n    where cdmTable.device_exposure_end_date > DATEADD(dd,1,GETDATE())\r\n\t) violated_rows\r\n) violated_row_count,\r\n(\r\n\tSELECT COUNT_BIG(*) AS num_rows\r\n\tFROM cdm_ibm_mdcd_v993.dbo.DEVICE_EXPOSURE cdmTable\r\n\t\r\n  where device_exposure_end_date is not null\r\n) denominator\r\n;\r\n","CHECK_NAME":"plausibleValueHigh","CHECK_LEVEL":"FIELD","CHECK_DESCRIPTION":"The number and percent of records with a value in the device_exposure_end_date field of the DEVICE_EXPOSURE table greater than DATEADD(dd,1,GETDATE()).","CDM_TABLE_NAME":"DEVICE_EXPOSURE","CDM_FIELD_NAME":"device_exposure_end_date","SQL_FILE":"field_plausible_value_high.sql","CATEGORY":"Plausibility","SUBCATEGORY":"Atemporal","CONTEXT":"Verification","checkId":1053,"FAILED":0,"THRESHOLD_VALUE":1,"_row":"15.27"},{"NUM_VIOLATED_ROWS":0,"PCT_VIOLATED_ROWS":0,"NUM_DENOMINATOR_ROWS":0,"EXECUTION_TIME":"1.392950 secs","QUERY_TEXT":"\r\n/*********\r\nPLAUSIBLE_VALUE_HIGH\r\nget number of records and the proportion to total number of eligible records that exceed this threshold\r\n\r\nParameters used in this template:\r\ncdmDatabaseSchema = cdm_ibm_mdcd_v993.dbo\r\ncdmTableName = DEVICE_EXPOSURE\r\ncdmFieldName = device_exposure_end_datetime\r\nplausibleValueHigh = DATEADD(dd,1,GETDATE())\r\n\r\n**********/\r\n\r\nSELECT num_violated_rows, CASE WHEN denominator.num_rows = 0 THEN 0 ELSE 1.0*num_violated_rows/denominator.num_rows END  AS pct_violated_rows, \r\n  denominator.num_rows as num_denominator_rows\r\nFROM\r\n(\r\n\tSELECT COUNT_BIG(violated_rows.violating_field) AS num_violated_rows\r\n\tFROM\r\n\t(\r\n\t\tSELECT 'DEVICE_EXPOSURE.device_exposure_end_datetime' AS violating_field, cdmTable.*\r\n    from cdm_ibm_mdcd_v993.dbo.DEVICE_EXPOSURE cdmTable\r\n    \r\n    where cdmTable.device_exposure_end_datetime > DATEADD(dd,1,GETDATE())\r\n\t) violated_rows\r\n) violated_row_count,\r\n(\r\n\tSELECT COUNT_BIG(*) AS num_rows\r\n\tFROM cdm_ibm_mdcd_v993.dbo.DEVICE_EXPOSURE cdmTable\r\n\t\r\n  where device_exposure_end_datetime is not null\r\n) denominator\r\n;\r\n","CHECK_NAME":"plausibleValueHigh","CHECK_LEVEL":"FIELD","CHECK_DESCRIPTION":"The number and percent of records with a value in the device_exposure_end_datetime field of the DEVICE_EXPOSURE table greater than DATEADD(dd,1,GETDATE()).","CDM_TABLE_NAME":"DEVICE_EXPOSURE","CDM_FIELD_NAME":"device_exposure_end_datetime","SQL_FILE":"field_plausible_value_high.sql","CATEGORY":"Plausibility","SUBCATEGORY":"Atemporal","CONTEXT":"Verification","checkId":1054,"FAILED":0,"THRESHOLD_VALUE":1,"_row":"15.28"},{"NUM_VIOLATED_ROWS":0,"PCT_VIOLATED_ROWS":0,"NUM_DENOMINATOR_ROWS":543034374,"EXECUTION_TIME":"2.117943 secs","QUERY_TEXT":"\r\n/*********\r\nPLAUSIBLE_VALUE_HIGH\r\nget number of records and the proportion to total number of eligible records that exceed this threshold\r\n\r\nParameters used in this template:\r\ncdmDatabaseSchema = cdm_ibm_mdcd_v993.dbo\r\ncdmTableName = MEASUREMENT\r\ncdmFieldName = measurement_date\r\nplausibleValueHigh = DATEADD(dd,1,GETDATE())\r\n\r\n**********/\r\n\r\nSELECT num_violated_rows, CASE WHEN denominator.num_rows = 0 THEN 0 ELSE 1.0*num_violated_rows/denominator.num_rows END  AS pct_violated_rows, \r\n  denominator.num_rows as num_denominator_rows\r\nFROM\r\n(\r\n\tSELECT COUNT_BIG(violated_rows.violating_field) AS num_violated_rows\r\n\tFROM\r\n\t(\r\n\t\tSELECT 'MEASUREMENT.measurement_date' AS violating_field, cdmTable.*\r\n    from cdm_ibm_mdcd_v993.dbo.MEASUREMENT cdmTable\r\n    \r\n    where cdmTable.measurement_date > DATEADD(dd,1,GETDATE())\r\n\t) violated_rows\r\n) violated_row_count,\r\n(\r\n\tSELECT COUNT_BIG(*) AS num_rows\r\n\tFROM cdm_ibm_mdcd_v993.dbo.MEASUREMENT cdmTable\r\n\t\r\n  where measurement_date is not null\r\n) denominator\r\n;\r\n","CHECK_NAME":"plausibleValueHigh","CHECK_LEVEL":"FIELD","CHECK_DESCRIPTION":"The number and percent of records with a value in the measurement_date field of the MEASUREMENT table greater than DATEADD(dd,1,GETDATE()).","CDM_TABLE_NAME":"MEASUREMENT","CDM_FIELD_NAME":"measurement_date","SQL_FILE":"field_plausible_value_high.sql","CATEGORY":"Plausibility","SUBCATEGORY":"Atemporal","CONTEXT":"Verification","checkId":1055,"FAILED":0,"THRESHOLD_VALUE":1,"_row":"15.29"},{"NUM_VIOLATED_ROWS":0,"PCT_VIOLATED_ROWS":0,"NUM_DENOMINATOR_ROWS":1957264378,"EXECUTION_TIME":"0.957974 secs","QUERY_TEXT":"\r\n/*********\r\nPLAUSIBLE_VALUE_HIGH\r\nget number of records and the proportion to total number of eligible records that exceed this threshold\r\n\r\nParameters used in this template:\r\ncdmDatabaseSchema = cdm_ibm_mdcd_v993.dbo\r\ncdmTableName = VISIT_DETAIL\r\ncdmFieldName = visit_detail_start_date\r\nplausibleValueHigh = DATEADD(dd,1,GETDATE())\r\n\r\n**********/\r\n\r\nSELECT num_violated_rows, CASE WHEN denominator.num_rows = 0 THEN 0 ELSE 1.0*num_violated_rows/denominator.num_rows END  AS pct_violated_rows, \r\n  denominator.num_rows as num_denominator_rows\r\nFROM\r\n(\r\n\tSELECT COUNT_BIG(violated_rows.violating_field) AS num_violated_rows\r\n\tFROM\r\n\t(\r\n\t\tSELECT 'VISIT_DETAIL.visit_detail_start_date' AS violating_field, cdmTable.*\r\n    from cdm_ibm_mdcd_v993.dbo.VISIT_DETAIL cdmTable\r\n    \r\n    where cdmTable.visit_detail_start_date > DATEADD(dd,1,GETDATE())\r\n\t) violated_rows\r\n) violated_row_count,\r\n(\r\n\tSELECT COUNT_BIG(*) AS num_rows\r\n\tFROM cdm_ibm_mdcd_v993.dbo.VISIT_DETAIL cdmTable\r\n\t\r\n  where visit_detail_start_date is not null\r\n) denominator\r\n;\r\n","CHECK_NAME":"plausibleValueHigh","CHECK_LEVEL":"FIELD","CHECK_DESCRIPTION":"The number and percent of records with a value in the visit_detail_start_date field of the VISIT_DETAIL table greater than DATEADD(dd,1,GETDATE()).","CDM_TABLE_NAME":"VISIT_DETAIL","CDM_FIELD_NAME":"visit_detail_start_date","SQL_FILE":"field_plausible_value_high.sql","CATEGORY":"Plausibility","SUBCATEGORY":"Atemporal","CONTEXT":"Verification","checkId":1056,"FAILED":0,"THRESHOLD_VALUE":1,"_row":"15.30"},{"NUM_VIOLATED_ROWS":0,"PCT_VIOLATED_ROWS":0,"NUM_DENOMINATOR_ROWS":0,"EXECUTION_TIME":"1.408963 secs","QUERY_TEXT":"\r\n/*********\r\nPLAUSIBLE_VALUE_HIGH\r\nget number of records and the proportion to total number of eligible records that exceed this threshold\r\n\r\nParameters used in this template:\r\ncdmDatabaseSchema = cdm_ibm_mdcd_v993.dbo\r\ncdmTableName = VISIT_DETAIL\r\ncdmFieldName = visit_detail_start_datetime\r\nplausibleValueHigh = DATEADD(dd,1,GETDATE())\r\n\r\n**********/\r\n\r\nSELECT num_violated_rows, CASE WHEN denominator.num_rows = 0 THEN 0 ELSE 1.0*num_violated_rows/denominator.num_rows END  AS pct_violated_rows, \r\n  denominator.num_rows as num_denominator_rows\r\nFROM\r\n(\r\n\tSELECT COUNT_BIG(violated_rows.violating_field) AS num_violated_rows\r\n\tFROM\r\n\t(\r\n\t\tSELECT 'VISIT_DETAIL.visit_detail_start_datetime' AS violating_field, cdmTable.*\r\n    from cdm_ibm_mdcd_v993.dbo.VISIT_DETAIL cdmTable\r\n    \r\n    where cdmTable.visit_detail_start_datetime > DATEADD(dd,1,GETDATE())\r\n\t) violated_rows\r\n) violated_row_count,\r\n(\r\n\tSELECT COUNT_BIG(*) AS num_rows\r\n\tFROM cdm_ibm_mdcd_v993.dbo.VISIT_DETAIL cdmTable\r\n\t\r\n  where visit_detail_start_datetime is not null\r\n) denominator\r\n;\r\n","CHECK_NAME":"plausibleValueHigh","CHECK_LEVEL":"FIELD","CHECK_DESCRIPTION":"The number and percent of records with a value in the visit_detail_start_datetime field of the VISIT_DETAIL table greater than DATEADD(dd,1,GETDATE()).","CDM_TABLE_NAME":"VISIT_DETAIL","CDM_FIELD_NAME":"visit_detail_start_datetime","SQL_FILE":"field_plausible_value_high.sql","CATEGORY":"Plausibility","SUBCATEGORY":"Atemporal","CONTEXT":"Verification","checkId":1057,"FAILED":0,"THRESHOLD_VALUE":1,"_row":"15.31"},{"NUM_VIOLATED_ROWS":0,"PCT_VIOLATED_ROWS":0,"NUM_DENOMINATOR_ROWS":1957264378,"EXECUTION_TIME":"0.631974 secs","QUERY_TEXT":"\r\n/*********\r\nPLAUSIBLE_VALUE_HIGH\r\nget number of records and the proportion to total number of eligible records that exceed this threshold\r\n\r\nParameters used in this template:\r\ncdmDatabaseSchema = cdm_ibm_mdcd_v993.dbo\r\ncdmTableName = VISIT_DETAIL\r\ncdmFieldName = visit_detail_end_date\r\nplausibleValueHigh = DATEADD(dd,1,GETDATE())\r\n\r\n**********/\r\n\r\nSELECT num_violated_rows, CASE WHEN denominator.num_rows = 0 THEN 0 ELSE 1.0*num_violated_rows/denominator.num_rows END  AS pct_violated_rows, \r\n  denominator.num_rows as num_denominator_rows\r\nFROM\r\n(\r\n\tSELECT COUNT_BIG(violated_rows.violating_field) AS num_violated_rows\r\n\tFROM\r\n\t(\r\n\t\tSELECT 'VISIT_DETAIL.visit_detail_end_date' AS violating_field, cdmTable.*\r\n    from cdm_ibm_mdcd_v993.dbo.VISIT_DETAIL cdmTable\r\n    \r\n    where cdmTable.visit_detail_end_date > DATEADD(dd,1,GETDATE())\r\n\t) violated_rows\r\n) violated_row_count,\r\n(\r\n\tSELECT COUNT_BIG(*) AS num_rows\r\n\tFROM cdm_ibm_mdcd_v993.dbo.VISIT_DETAIL cdmTable\r\n\t\r\n  where visit_detail_end_date is not null\r\n) denominator\r\n;\r\n","CHECK_NAME":"plausibleValueHigh","CHECK_LEVEL":"FIELD","CHECK_DESCRIPTION":"The number and percent of records with a value in the visit_detail_end_date field of the VISIT_DETAIL table greater than DATEADD(dd,1,GETDATE()).","CDM_TABLE_NAME":"VISIT_DETAIL","CDM_FIELD_NAME":"visit_detail_end_date","SQL_FILE":"field_plausible_value_high.sql","CATEGORY":"Plausibility","SUBCATEGORY":"Atemporal","CONTEXT":"Verification","checkId":1058,"FAILED":0,"THRESHOLD_VALUE":1,"_row":"15.32"},{"NUM_VIOLATED_ROWS":0,"PCT_VIOLATED_ROWS":0,"NUM_DENOMINATOR_ROWS":0,"EXECUTION_TIME":"0.569964 secs","QUERY_TEXT":"\r\n/*********\r\nPLAUSIBLE_VALUE_HIGH\r\nget number of records and the proportion to total number of eligible records that exceed this threshold\r\n\r\nParameters used in this template:\r\ncdmDatabaseSchema = cdm_ibm_mdcd_v993.dbo\r\ncdmTableName = VISIT_DETAIL\r\ncdmFieldName = visit_detail_end_datetime\r\nplausibleValueHigh = DATEADD(dd,1,GETDATE())\r\n\r\n**********/\r\n\r\nSELECT num_violated_rows, CASE WHEN denominator.num_rows = 0 THEN 0 ELSE 1.0*num_violated_rows/denominator.num_rows END  AS pct_violated_rows, \r\n  denominator.num_rows as num_denominator_rows\r\nFROM\r\n(\r\n\tSELECT COUNT_BIG(violated_rows.violating_field) AS num_violated_rows\r\n\tFROM\r\n\t(\r\n\t\tSELECT 'VISIT_DETAIL.visit_detail_end_datetime' AS violating_field, cdmTable.*\r\n    from cdm_ibm_mdcd_v993.dbo.VISIT_DETAIL cdmTable\r\n    \r\n    where cdmTable.visit_detail_end_datetime > DATEADD(dd,1,GETDATE())\r\n\t) violated_rows\r\n) violated_row_count,\r\n(\r\n\tSELECT COUNT_BIG(*) AS num_rows\r\n\tFROM cdm_ibm_mdcd_v993.dbo.VISIT_DETAIL cdmTable\r\n\t\r\n  where visit_detail_end_datetime is not null\r\n) denominator\r\n;\r\n","CHECK_NAME":"plausibleValueHigh","CHECK_LEVEL":"FIELD","CHECK_DESCRIPTION":"The number and percent of records with a value in the visit_detail_end_datetime field of the VISIT_DETAIL table greater than DATEADD(dd,1,GETDATE()).","CDM_TABLE_NAME":"VISIT_DETAIL","CDM_FIELD_NAME":"visit_detail_end_datetime","SQL_FILE":"field_plausible_value_high.sql","CATEGORY":"Plausibility","SUBCATEGORY":"Atemporal","CONTEXT":"Verification","checkId":1059,"FAILED":0,"THRESHOLD_VALUE":1,"_row":"15.33"},{"NUM_VIOLATED_ROWS":0,"PCT_VIOLATED_ROWS":0,"NUM_DENOMINATOR_ROWS":2269399531,"EXECUTION_TIME":"0.597990 secs","QUERY_TEXT":"\r\n/*********\r\nPLAUSIBLE_VALUE_HIGH\r\nget number of records and the proportion to total number of eligible records that exceed this threshold\r\n\r\nParameters used in this template:\r\ncdmDatabaseSchema = cdm_ibm_mdcd_v993.dbo\r\ncdmTableName = OBSERVATION\r\ncdmFieldName = observation_date\r\nplausibleValueHigh = DATEADD(dd,1,GETDATE())\r\n\r\n**********/\r\n\r\nSELECT num_violated_rows, CASE WHEN denominator.num_rows = 0 THEN 0 ELSE 1.0*num_violated_rows/denominator.num_rows END  AS pct_violated_rows, \r\n  denominator.num_rows as num_denominator_rows\r\nFROM\r\n(\r\n\tSELECT COUNT_BIG(violated_rows.violating_field) AS num_violated_rows\r\n\tFROM\r\n\t(\r\n\t\tSELECT 'OBSERVATION.observation_date' AS violating_field, cdmTable.*\r\n    from cdm_ibm_mdcd_v993.dbo.OBSERVATION cdmTable\r\n    \r\n    where cdmTable.observation_date > DATEADD(dd,1,GETDATE())\r\n\t) violated_rows\r\n) violated_row_count,\r\n(\r\n\tSELECT COUNT_BIG(*) AS num_rows\r\n\tFROM cdm_ibm_mdcd_v993.dbo.OBSERVATION cdmTable\r\n\t\r\n  where observation_date is not null\r\n) denominator\r\n;\r\n","CHECK_NAME":"plausibleValueHigh","CHECK_LEVEL":"FIELD","CHECK_DESCRIPTION":"The number and percent of records with a value in the observation_date field of the OBSERVATION table greater than DATEADD(dd,1,GETDATE()).","CDM_TABLE_NAME":"OBSERVATION","CDM_FIELD_NAME":"observation_date","SQL_FILE":"field_plausible_value_high.sql","CATEGORY":"Plausibility","SUBCATEGORY":"Atemporal","CONTEXT":"Verification","checkId":1060,"FAILED":0,"THRESHOLD_VALUE":1,"_row":"15.34"},{"NUM_VIOLATED_ROWS":0,"PCT_VIOLATED_ROWS":0,"NUM_DENOMINATOR_ROWS":0,"EXECUTION_TIME":"0.749983 secs","QUERY_TEXT":"\r\n/*********\r\nPLAUSIBLE_VALUE_HIGH\r\nget number of records and the proportion to total number of eligible records that exceed this threshold\r\n\r\nParameters used in this template:\r\ncdmDatabaseSchema = cdm_ibm_mdcd_v993.dbo\r\ncdmTableName = OBSERVATION\r\ncdmFieldName = observation_datetime\r\nplausibleValueHigh = DATEADD(dd,1,GETDATE())\r\n\r\n**********/\r\n\r\nSELECT num_violated_rows, CASE WHEN denominator.num_rows = 0 THEN 0 ELSE 1.0*num_violated_rows/denominator.num_rows END  AS pct_violated_rows, \r\n  denominator.num_rows as num_denominator_rows\r\nFROM\r\n(\r\n\tSELECT COUNT_BIG(violated_rows.violating_field) AS num_violated_rows\r\n\tFROM\r\n\t(\r\n\t\tSELECT 'OBSERVATION.observation_datetime' AS violating_field, cdmTable.*\r\n    from cdm_ibm_mdcd_v993.dbo.OBSERVATION cdmTable\r\n    \r\n    where cdmTable.observation_datetime > DATEADD(dd,1,GETDATE())\r\n\t) violated_rows\r\n) violated_row_count,\r\n(\r\n\tSELECT COUNT_BIG(*) AS num_rows\r\n\tFROM cdm_ibm_mdcd_v993.dbo.OBSERVATION cdmTable\r\n\t\r\n  where observation_datetime is not null\r\n) denominator\r\n;\r\n","CHECK_NAME":"plausibleValueHigh","CHECK_LEVEL":"FIELD","CHECK_DESCRIPTION":"The number and percent of records with a value in the observation_datetime field of the OBSERVATION table greater than DATEADD(dd,1,GETDATE()).","CDM_TABLE_NAME":"OBSERVATION","CDM_FIELD_NAME":"observation_datetime","SQL_FILE":"field_plausible_value_high.sql","CATEGORY":"Plausibility","SUBCATEGORY":"Atemporal","CONTEXT":"Verification","checkId":1061,"FAILED":0,"THRESHOLD_VALUE":1,"_row":"15.35"},{"NUM_VIOLATED_ROWS":0,"PCT_VIOLATED_ROWS":0,"NUM_DENOMINATOR_ROWS":573389325,"EXECUTION_TIME":"1.300969 secs","QUERY_TEXT":"\r\n/*********\r\nPLAUSIBLE_VALUE_HIGH\r\nget number of records and the proportion to total number of eligible records that exceed this threshold\r\n\r\nParameters used in this template:\r\ncdmDatabaseSchema = cdm_ibm_mdcd_v993.dbo\r\ncdmTableName = DRUG_ERA\r\ncdmFieldName = drug_era_start_date\r\nplausibleValueHigh = DATEADD(dd,1,GETDATE())\r\n\r\n**********/\r\n\r\nSELECT num_violated_rows, CASE WHEN denominator.num_rows = 0 THEN 0 ELSE 1.0*num_violated_rows/denominator.num_rows END  AS pct_violated_rows, \r\n  denominator.num_rows as num_denominator_rows\r\nFROM\r\n(\r\n\tSELECT COUNT_BIG(violated_rows.violating_field) AS num_violated_rows\r\n\tFROM\r\n\t(\r\n\t\tSELECT 'DRUG_ERA.drug_era_start_date' AS violating_field, cdmTable.*\r\n    from cdm_ibm_mdcd_v993.dbo.DRUG_ERA cdmTable\r\n    \r\n    where cdmTable.drug_era_start_date > DATEADD(dd,1,GETDATE())\r\n\t) violated_rows\r\n) violated_row_count,\r\n(\r\n\tSELECT COUNT_BIG(*) AS num_rows\r\n\tFROM cdm_ibm_mdcd_v993.dbo.DRUG_ERA cdmTable\r\n\t\r\n  where drug_era_start_date is not null\r\n) denominator\r\n;\r\n","CHECK_NAME":"plausibleValueHigh","CHECK_LEVEL":"FIELD","CHECK_DESCRIPTION":"The number and percent of records with a value in the drug_era_start_date field of the DRUG_ERA table greater than DATEADD(dd,1,GETDATE()).","CDM_TABLE_NAME":"DRUG_ERA","CDM_FIELD_NAME":"drug_era_start_date","SQL_FILE":"field_plausible_value_high.sql","CATEGORY":"Plausibility","SUBCATEGORY":"Atemporal","CONTEXT":"Verification","checkId":1062,"FAILED":0,"THRESHOLD_VALUE":1,"_row":"15.36"},{"NUM_VIOLATED_ROWS":0,"PCT_VIOLATED_ROWS":0,"NUM_DENOMINATOR_ROWS":573389325,"EXECUTION_TIME":"2.996919 secs","QUERY_TEXT":"\r\n/*********\r\nPLAUSIBLE_VALUE_HIGH\r\nget number of records and the proportion to total number of eligible records that exceed this threshold\r\n\r\nParameters used in this template:\r\ncdmDatabaseSchema = cdm_ibm_mdcd_v993.dbo\r\ncdmTableName = DRUG_ERA\r\ncdmFieldName = drug_era_end_date\r\nplausibleValueHigh = DATEADD(dd,1,GETDATE())\r\n\r\n**********/\r\n\r\nSELECT num_violated_rows, CASE WHEN denominator.num_rows = 0 THEN 0 ELSE 1.0*num_violated_rows/denominator.num_rows END  AS pct_violated_rows, \r\n  denominator.num_rows as num_denominator_rows\r\nFROM\r\n(\r\n\tSELECT COUNT_BIG(violated_rows.violating_field) AS num_violated_rows\r\n\tFROM\r\n\t(\r\n\t\tSELECT 'DRUG_ERA.drug_era_end_date' AS violating_field, cdmTable.*\r\n    from cdm_ibm_mdcd_v993.dbo.DRUG_ERA cdmTable\r\n    \r\n    where cdmTable.drug_era_end_date > DATEADD(dd,1,GETDATE())\r\n\t) violated_rows\r\n) violated_row_count,\r\n(\r\n\tSELECT COUNT_BIG(*) AS num_rows\r\n\tFROM cdm_ibm_mdcd_v993.dbo.DRUG_ERA cdmTable\r\n\t\r\n  where drug_era_end_date is not null\r\n) denominator\r\n;\r\n","CHECK_NAME":"plausibleValueHigh","CHECK_LEVEL":"FIELD","CHECK_DESCRIPTION":"The number and percent of records with a value in the drug_era_end_date field of the DRUG_ERA table greater than DATEADD(dd,1,GETDATE()).","CDM_TABLE_NAME":"DRUG_ERA","CDM_FIELD_NAME":"drug_era_end_date","SQL_FILE":"field_plausible_value_high.sql","CATEGORY":"Plausibility","SUBCATEGORY":"Atemporal","CONTEXT":"Verification","checkId":1063,"FAILED":0,"THRESHOLD_VALUE":1,"_row":"15.37"},{"NUM_VIOLATED_ROWS":0,"PCT_VIOLATED_ROWS":0,"NUM_DENOMINATOR_ROWS":1056178461,"EXECUTION_TIME":"1.971947 secs","QUERY_TEXT":"\r\n/*********\r\nPLAUSIBLE_VALUE_HIGH\r\nget number of records and the proportion to total number of eligible records that exceed this threshold\r\n\r\nParameters used in this template:\r\ncdmDatabaseSchema = cdm_ibm_mdcd_v993.dbo\r\ncdmTableName = CONDITION_ERA\r\ncdmFieldName = condition_era_start_date\r\nplausibleValueHigh = DATEADD(dd,1,GETDATE())\r\n\r\n**********/\r\n\r\nSELECT num_violated_rows, CASE WHEN denominator.num_rows = 0 THEN 0 ELSE 1.0*num_violated_rows/denominator.num_rows END  AS pct_violated_rows, \r\n  denominator.num_rows as num_denominator_rows\r\nFROM\r\n(\r\n\tSELECT COUNT_BIG(violated_rows.violating_field) AS num_violated_rows\r\n\tFROM\r\n\t(\r\n\t\tSELECT 'CONDITION_ERA.condition_era_start_date' AS violating_field, cdmTable.*\r\n    from cdm_ibm_mdcd_v993.dbo.CONDITION_ERA cdmTable\r\n    \r\n    where cdmTable.condition_era_start_date > DATEADD(dd,1,GETDATE())\r\n\t) violated_rows\r\n) violated_row_count,\r\n(\r\n\tSELECT COUNT_BIG(*) AS num_rows\r\n\tFROM cdm_ibm_mdcd_v993.dbo.CONDITION_ERA cdmTable\r\n\t\r\n  where condition_era_start_date is not null\r\n) denominator\r\n;\r\n","CHECK_NAME":"plausibleValueHigh","CHECK_LEVEL":"FIELD","CHECK_DESCRIPTION":"The number and percent of records with a value in the condition_era_start_date field of the CONDITION_ERA table greater than DATEADD(dd,1,GETDATE()).","CDM_TABLE_NAME":"CONDITION_ERA","CDM_FIELD_NAME":"condition_era_start_date","SQL_FILE":"field_plausible_value_high.sql","CATEGORY":"Plausibility","SUBCATEGORY":"Atemporal","CONTEXT":"Verification","checkId":1064,"FAILED":0,"THRESHOLD_VALUE":1,"_row":"15.38"},{"NUM_VIOLATED_ROWS":0,"PCT_VIOLATED_ROWS":0,"NUM_DENOMINATOR_ROWS":1056178461,"EXECUTION_TIME":"0.847970 secs","QUERY_TEXT":"\r\n/*********\r\nPLAUSIBLE_VALUE_HIGH\r\nget number of records and the proportion to total number of eligible records that exceed this threshold\r\n\r\nParameters used in this template:\r\ncdmDatabaseSchema = cdm_ibm_mdcd_v993.dbo\r\ncdmTableName = CONDITION_ERA\r\ncdmFieldName = condition_era_end_date\r\nplausibleValueHigh = DATEADD(dd,1,GETDATE())\r\n\r\n**********/\r\n\r\nSELECT num_violated_rows, CASE WHEN denominator.num_rows = 0 THEN 0 ELSE 1.0*num_violated_rows/denominator.num_rows END  AS pct_violated_rows, \r\n  denominator.num_rows as num_denominator_rows\r\nFROM\r\n(\r\n\tSELECT COUNT_BIG(violated_rows.violating_field) AS num_violated_rows\r\n\tFROM\r\n\t(\r\n\t\tSELECT 'CONDITION_ERA.condition_era_end_date' AS violating_field, cdmTable.*\r\n    from cdm_ibm_mdcd_v993.dbo.CONDITION_ERA cdmTable\r\n    \r\n    where cdmTable.condition_era_end_date > DATEADD(dd,1,GETDATE())\r\n\t) violated_rows\r\n) violated_row_count,\r\n(\r\n\tSELECT COUNT_BIG(*) AS num_rows\r\n\tFROM cdm_ibm_mdcd_v993.dbo.CONDITION_ERA cdmTable\r\n\t\r\n  where condition_era_end_date is not null\r\n) denominator\r\n;\r\n","CHECK_NAME":"plausibleValueHigh","CHECK_LEVEL":"FIELD","CHECK_DESCRIPTION":"The number and percent of records with a value in the condition_era_end_date field of the CONDITION_ERA table greater than DATEADD(dd,1,GETDATE()).","CDM_TABLE_NAME":"CONDITION_ERA","CDM_FIELD_NAME":"condition_era_end_date","SQL_FILE":"field_plausible_value_high.sql","CATEGORY":"Plausibility","SUBCATEGORY":"Atemporal","CONTEXT":"Verification","checkId":1065,"FAILED":0,"THRESHOLD_VALUE":1,"_row":"15.39"},{"NUM_VIOLATED_ROWS":0,"PCT_VIOLATED_ROWS":0,"NUM_DENOMINATOR_ROWS":39805930,"EXECUTION_TIME":"1.297954 secs","QUERY_TEXT":"\r\n/*********\r\nPLAUSIBLE_TEMPORAL_AFTER\r\nget number of records and the proportion to total number of eligible records with datetimes that do not occur on or after their corresponding datetimes\r\n\r\nParameters used in this template:\r\ncdmDatabaseSchema = cdm_ibm_mdcd_v993.dbo\r\ncdmTableName = OBSERVATION_PERIOD\r\ncdmFieldName = observation_period_start_date\r\nplausibleTemporalAfterTableName = PERSON\r\nplausibleTemporalAfterFieldName = BIRTH_DATETIME\r\n\r\n**********/\r\n\r\nSELECT num_violated_rows, CASE WHEN denominator.num_rows = 0 THEN 0 ELSE 1.0*num_violated_rows/denominator.num_rows END  AS pct_violated_rows, \r\n  denominator.num_rows as num_denominator_rows\r\nFROM\r\n(\r\n\tSELECT COUNT_BIG(violated_rows.violating_field) AS num_violated_rows\r\n\tFROM\r\n\t(\r\n\t\tSELECT 'OBSERVATION_PERIOD.observation_period_start_date' AS violating_field, cdmTable.*\r\n    from cdm_ibm_mdcd_v993.dbo.OBSERVATION_PERIOD cdmTable\r\n    \r\n\t\tjoin cdm_ibm_mdcd_v993.dbo.PERSON plausibleTable\r\n\t\t\ton cdmTable.person_id = plausibleTable.person_id\r\n\t\t\r\n\t\t\r\n    where cast(BIRTH_DATETIME as date) > cast(cdmTable.observation_period_start_date as date)\r\n\t) violated_rows\r\n) violated_row_count,\r\n(\r\n\tSELECT COUNT_BIG(*) AS num_rows\r\n\tFROM cdm_ibm_mdcd_v993.dbo.OBSERVATION_PERIOD cdmTable\r\n\t\r\n) denominator\r\n;\r\n","CHECK_NAME":"plausibleTemporalAfter","CHECK_LEVEL":"FIELD","CHECK_DESCRIPTION":"The number and percent of records with a value in the observation_period_start_date field of the OBSERVATION_PERIOD that occurs prior to the date in the BIRTH_DATETIME field of the PERSON table.","CDM_TABLE_NAME":"OBSERVATION_PERIOD","CDM_FIELD_NAME":"observation_period_start_date","SQL_FILE":"field_plausible_temporal_after.sql","CATEGORY":"Plausibility","SUBCATEGORY":"Temporal","CONTEXT":"Verification","checkId":1066,"FAILED":0,"THRESHOLD_VALUE":1,"_row":"16.1"},{"NUM_VIOLATED_ROWS":0,"PCT_VIOLATED_ROWS":0,"NUM_DENOMINATOR_ROWS":39805930,"EXECUTION_TIME":"1.214975 secs","QUERY_TEXT":"\r\n/*********\r\nPLAUSIBLE_TEMPORAL_AFTER\r\nget number of records and the proportion to total number of eligible records with datetimes that do not occur on or after their corresponding datetimes\r\n\r\nParameters used in this template:\r\ncdmDatabaseSchema = cdm_ibm_mdcd_v993.dbo\r\ncdmTableName = OBSERVATION_PERIOD\r\ncdmFieldName = observation_period_end_date\r\nplausibleTemporalAfterTableName = OBSERVATION_PERIOD\r\nplausibleTemporalAfterFieldName = OBSERVATION_PERIOD_START_DATE\r\n\r\n**********/\r\n\r\nSELECT num_violated_rows, CASE WHEN denominator.num_rows = 0 THEN 0 ELSE 1.0*num_violated_rows/denominator.num_rows END  AS pct_violated_rows, \r\n  denominator.num_rows as num_denominator_rows\r\nFROM\r\n(\r\n\tSELECT COUNT_BIG(violated_rows.violating_field) AS num_violated_rows\r\n\tFROM\r\n\t(\r\n\t\tSELECT 'OBSERVATION_PERIOD.observation_period_end_date' AS violating_field, cdmTable.*\r\n    from cdm_ibm_mdcd_v993.dbo.OBSERVATION_PERIOD cdmTable\r\n    \r\n\t\t\r\n    where cast(OBSERVATION_PERIOD_START_DATE as date) > cast(cdmTable.observation_period_end_date as date)\r\n\t) violated_rows\r\n) violated_row_count,\r\n(\r\n\tSELECT COUNT_BIG(*) AS num_rows\r\n\tFROM cdm_ibm_mdcd_v993.dbo.OBSERVATION_PERIOD cdmTable\r\n\t\r\n) denominator\r\n;\r\n","CHECK_NAME":"plausibleTemporalAfter","CHECK_LEVEL":"FIELD","CHECK_DESCRIPTION":"The number and percent of records with a value in the observation_period_end_date field of the OBSERVATION_PERIOD that occurs prior to the date in the OBSERVATION_PERIOD_START_DATE field of the OBSERVATION_PERIOD table.","CDM_TABLE_NAME":"OBSERVATION_PERIOD","CDM_FIELD_NAME":"observation_period_end_date","SQL_FILE":"field_plausible_temporal_after.sql","CATEGORY":"Plausibility","SUBCATEGORY":"Temporal","CONTEXT":"Verification","checkId":1067,"FAILED":0,"THRESHOLD_VALUE":1,"_row":"16.2"},{"NUM_VIOLATED_ROWS":0,"PCT_VIOLATED_ROWS":0,"NUM_DENOMINATOR_ROWS":1680542588,"EXECUTION_TIME":"2.701922 secs","QUERY_TEXT":"\r\n/*********\r\nPLAUSIBLE_TEMPORAL_AFTER\r\nget number of records and the proportion to total number of eligible records with datetimes that do not occur on or after their corresponding datetimes\r\n\r\nParameters used in this template:\r\ncdmDatabaseSchema = cdm_ibm_mdcd_v993.dbo\r\ncdmTableName = VISIT_OCCURRENCE\r\ncdmFieldName = visit_start_date\r\nplausibleTemporalAfterTableName = PERSON\r\nplausibleTemporalAfterFieldName = BIRTH_DATETIME\r\n\r\n**********/\r\n\r\nSELECT num_violated_rows, CASE WHEN denominator.num_rows = 0 THEN 0 ELSE 1.0*num_violated_rows/denominator.num_rows END  AS pct_violated_rows, \r\n  denominator.num_rows as num_denominator_rows\r\nFROM\r\n(\r\n\tSELECT COUNT_BIG(violated_rows.violating_field) AS num_violated_rows\r\n\tFROM\r\n\t(\r\n\t\tSELECT 'VISIT_OCCURRENCE.visit_start_date' AS violating_field, cdmTable.*\r\n    from cdm_ibm_mdcd_v993.dbo.VISIT_OCCURRENCE cdmTable\r\n    \r\n\t\tjoin cdm_ibm_mdcd_v993.dbo.PERSON plausibleTable\r\n\t\t\ton cdmTable.person_id = plausibleTable.person_id\r\n\t\t\r\n\t\t\r\n    where cast(BIRTH_DATETIME as date) > cast(cdmTable.visit_start_date as date)\r\n\t) violated_rows\r\n) violated_row_count,\r\n(\r\n\tSELECT COUNT_BIG(*) AS num_rows\r\n\tFROM cdm_ibm_mdcd_v993.dbo.VISIT_OCCURRENCE cdmTable\r\n\t\r\n) denominator\r\n;\r\n","CHECK_NAME":"plausibleTemporalAfter","CHECK_LEVEL":"FIELD","CHECK_DESCRIPTION":"The number and percent of records with a value in the visit_start_date field of the VISIT_OCCURRENCE that occurs prior to the date in the BIRTH_DATETIME field of the PERSON table.","CDM_TABLE_NAME":"VISIT_OCCURRENCE","CDM_FIELD_NAME":"visit_start_date","SQL_FILE":"field_plausible_temporal_after.sql","CATEGORY":"Plausibility","SUBCATEGORY":"Temporal","CONTEXT":"Verification","checkId":1068,"FAILED":0,"THRESHOLD_VALUE":1,"_row":"16.3"},{"NUM_VIOLATED_ROWS":0,"PCT_VIOLATED_ROWS":0,"NUM_DENOMINATOR_ROWS":1680542588,"EXECUTION_TIME":"1.620961 secs","QUERY_TEXT":"\r\n/*********\r\nPLAUSIBLE_TEMPORAL_AFTER\r\nget number of records and the proportion to total number of eligible records with datetimes that do not occur on or after their corresponding datetimes\r\n\r\nParameters used in this template:\r\ncdmDatabaseSchema = cdm_ibm_mdcd_v993.dbo\r\ncdmTableName = VISIT_OCCURRENCE\r\ncdmFieldName = visit_start_datetime\r\nplausibleTemporalAfterTableName = PERSON\r\nplausibleTemporalAfterFieldName = BIRTH_DATETIME\r\n\r\n**********/\r\n\r\nSELECT num_violated_rows, CASE WHEN denominator.num_rows = 0 THEN 0 ELSE 1.0*num_violated_rows/denominator.num_rows END  AS pct_violated_rows, \r\n  denominator.num_rows as num_denominator_rows\r\nFROM\r\n(\r\n\tSELECT COUNT_BIG(violated_rows.violating_field) AS num_violated_rows\r\n\tFROM\r\n\t(\r\n\t\tSELECT 'VISIT_OCCURRENCE.visit_start_datetime' AS violating_field, cdmTable.*\r\n    from cdm_ibm_mdcd_v993.dbo.VISIT_OCCURRENCE cdmTable\r\n    \r\n\t\tjoin cdm_ibm_mdcd_v993.dbo.PERSON plausibleTable\r\n\t\t\ton cdmTable.person_id = plausibleTable.person_id\r\n\t\t\r\n\t\t\r\n    where cast(BIRTH_DATETIME as date) > cast(cdmTable.visit_start_datetime as date)\r\n\t) violated_rows\r\n) violated_row_count,\r\n(\r\n\tSELECT COUNT_BIG(*) AS num_rows\r\n\tFROM cdm_ibm_mdcd_v993.dbo.VISIT_OCCURRENCE cdmTable\r\n\t\r\n) denominator\r\n;\r\n","CHECK_NAME":"plausibleTemporalAfter","CHECK_LEVEL":"FIELD","CHECK_DESCRIPTION":"The number and percent of records with a value in the visit_start_datetime field of the VISIT_OCCURRENCE that occurs prior to the date in the BIRTH_DATETIME field of the PERSON table.","CDM_TABLE_NAME":"VISIT_OCCURRENCE","CDM_FIELD_NAME":"visit_start_datetime","SQL_FILE":"field_plausible_temporal_after.sql","CATEGORY":"Plausibility","SUBCATEGORY":"Temporal","CONTEXT":"Verification","checkId":1069,"FAILED":0,"THRESHOLD_VALUE":1,"_row":"16.4"},{"NUM_VIOLATED_ROWS":0,"PCT_VIOLATED_ROWS":0,"NUM_DENOMINATOR_ROWS":1680542588,"EXECUTION_TIME":"1.928952 secs","QUERY_TEXT":"\r\n/*********\r\nPLAUSIBLE_TEMPORAL_AFTER\r\nget number of records and the proportion to total number of eligible records with datetimes that do not occur on or after their corresponding datetimes\r\n\r\nParameters used in this template:\r\ncdmDatabaseSchema = cdm_ibm_mdcd_v993.dbo\r\ncdmTableName = VISIT_OCCURRENCE\r\ncdmFieldName = visit_end_date\r\nplausibleTemporalAfterTableName = VISIT_OCCURRENCE\r\nplausibleTemporalAfterFieldName = VISIT_START_DATE\r\n\r\n**********/\r\n\r\nSELECT num_violated_rows, CASE WHEN denominator.num_rows = 0 THEN 0 ELSE 1.0*num_violated_rows/denominator.num_rows END  AS pct_violated_rows, \r\n  denominator.num_rows as num_denominator_rows\r\nFROM\r\n(\r\n\tSELECT COUNT_BIG(violated_rows.violating_field) AS num_violated_rows\r\n\tFROM\r\n\t(\r\n\t\tSELECT 'VISIT_OCCURRENCE.visit_end_date' AS violating_field, cdmTable.*\r\n    from cdm_ibm_mdcd_v993.dbo.VISIT_OCCURRENCE cdmTable\r\n    \r\n\t\t\r\n    where cast(VISIT_START_DATE as date) > cast(cdmTable.visit_end_date as date)\r\n\t) violated_rows\r\n) violated_row_count,\r\n(\r\n\tSELECT COUNT_BIG(*) AS num_rows\r\n\tFROM cdm_ibm_mdcd_v993.dbo.VISIT_OCCURRENCE cdmTable\r\n\t\r\n) denominator\r\n;\r\n","CHECK_NAME":"plausibleTemporalAfter","CHECK_LEVEL":"FIELD","CHECK_DESCRIPTION":"The number and percent of records with a value in the visit_end_date field of the VISIT_OCCURRENCE that occurs prior to the date in the VISIT_START_DATE field of the VISIT_OCCURRENCE table.","CDM_TABLE_NAME":"VISIT_OCCURRENCE","CDM_FIELD_NAME":"visit_end_date","SQL_FILE":"field_plausible_temporal_after.sql","CATEGORY":"Plausibility","SUBCATEGORY":"Temporal","CONTEXT":"Verification","checkId":1070,"FAILED":0,"THRESHOLD_VALUE":1,"_row":"16.5"},{"NUM_VIOLATED_ROWS":0,"PCT_VIOLATED_ROWS":0,"NUM_DENOMINATOR_ROWS":1680542588,"EXECUTION_TIME":"0.985971 secs","QUERY_TEXT":"\r\n/*********\r\nPLAUSIBLE_TEMPORAL_AFTER\r\nget number of records and the proportion to total number of eligible records with datetimes that do not occur on or after their corresponding datetimes\r\n\r\nParameters used in this template:\r\ncdmDatabaseSchema = cdm_ibm_mdcd_v993.dbo\r\ncdmTableName = VISIT_OCCURRENCE\r\ncdmFieldName = visit_end_datetime\r\nplausibleTemporalAfterTableName = VISIT_OCCURRENCE\r\nplausibleTemporalAfterFieldName = VISIT_START_DATETIME\r\n\r\n**********/\r\n\r\nSELECT num_violated_rows, CASE WHEN denominator.num_rows = 0 THEN 0 ELSE 1.0*num_violated_rows/denominator.num_rows END  AS pct_violated_rows, \r\n  denominator.num_rows as num_denominator_rows\r\nFROM\r\n(\r\n\tSELECT COUNT_BIG(violated_rows.violating_field) AS num_violated_rows\r\n\tFROM\r\n\t(\r\n\t\tSELECT 'VISIT_OCCURRENCE.visit_end_datetime' AS violating_field, cdmTable.*\r\n    from cdm_ibm_mdcd_v993.dbo.VISIT_OCCURRENCE cdmTable\r\n    \r\n\t\t\r\n    where cast(VISIT_START_DATETIME as date) > cast(cdmTable.visit_end_datetime as date)\r\n\t) violated_rows\r\n) violated_row_count,\r\n(\r\n\tSELECT COUNT_BIG(*) AS num_rows\r\n\tFROM cdm_ibm_mdcd_v993.dbo.VISIT_OCCURRENCE cdmTable\r\n\t\r\n) denominator\r\n;\r\n","CHECK_NAME":"plausibleTemporalAfter","CHECK_LEVEL":"FIELD","CHECK_DESCRIPTION":"The number and percent of records with a value in the visit_end_datetime field of the VISIT_OCCURRENCE that occurs prior to the date in the VISIT_START_DATETIME field of the VISIT_OCCURRENCE table.","CDM_TABLE_NAME":"VISIT_OCCURRENCE","CDM_FIELD_NAME":"visit_end_datetime","SQL_FILE":"field_plausible_temporal_after.sql","CATEGORY":"Plausibility","SUBCATEGORY":"Temporal","CONTEXT":"Verification","checkId":1071,"FAILED":0,"THRESHOLD_VALUE":1,"_row":"16.6"},{"NUM_VIOLATED_ROWS":0,"PCT_VIOLATED_ROWS":0,"NUM_DENOMINATOR_ROWS":2589059072,"EXECUTION_TIME":"3.209917 secs","QUERY_TEXT":"\r\n/*********\r\nPLAUSIBLE_TEMPORAL_AFTER\r\nget number of records and the proportion to total number of eligible records with datetimes that do not occur on or after their corresponding datetimes\r\n\r\nParameters used in this template:\r\ncdmDatabaseSchema = cdm_ibm_mdcd_v993.dbo\r\ncdmTableName = CONDITION_OCCURRENCE\r\ncdmFieldName = condition_start_date\r\nplausibleTemporalAfterTableName = PERSON\r\nplausibleTemporalAfterFieldName = BIRTH_DATETIME\r\n\r\n**********/\r\n\r\nSELECT num_violated_rows, CASE WHEN denominator.num_rows = 0 THEN 0 ELSE 1.0*num_violated_rows/denominator.num_rows END  AS pct_violated_rows, \r\n  denominator.num_rows as num_denominator_rows\r\nFROM\r\n(\r\n\tSELECT COUNT_BIG(violated_rows.violating_field) AS num_violated_rows\r\n\tFROM\r\n\t(\r\n\t\tSELECT 'CONDITION_OCCURRENCE.condition_start_date' AS violating_field, cdmTable.*\r\n    from cdm_ibm_mdcd_v993.dbo.CONDITION_OCCURRENCE cdmTable\r\n    \r\n\t\tjoin cdm_ibm_mdcd_v993.dbo.PERSON plausibleTable\r\n\t\t\ton cdmTable.person_id = plausibleTable.person_id\r\n\t\t\r\n\t\t\r\n    where cast(BIRTH_DATETIME as date) > cast(cdmTable.condition_start_date as date)\r\n\t) violated_rows\r\n) violated_row_count,\r\n(\r\n\tSELECT COUNT_BIG(*) AS num_rows\r\n\tFROM cdm_ibm_mdcd_v993.dbo.CONDITION_OCCURRENCE cdmTable\r\n\t\r\n) denominator\r\n;\r\n","CHECK_NAME":"plausibleTemporalAfter","CHECK_LEVEL":"FIELD","CHECK_DESCRIPTION":"The number and percent of records with a value in the condition_start_date field of the CONDITION_OCCURRENCE that occurs prior to the date in the BIRTH_DATETIME field of the PERSON table.","CDM_TABLE_NAME":"CONDITION_OCCURRENCE","CDM_FIELD_NAME":"condition_start_date","SQL_FILE":"field_plausible_temporal_after.sql","CATEGORY":"Plausibility","SUBCATEGORY":"Temporal","CONTEXT":"Verification","checkId":1072,"FAILED":0,"THRESHOLD_VALUE":1,"_row":"16.7"},{"NUM_VIOLATED_ROWS":0,"PCT_VIOLATED_ROWS":0,"NUM_DENOMINATOR_ROWS":2589059072,"EXECUTION_TIME":"7.711788 secs","QUERY_TEXT":"\r\n/*********\r\nPLAUSIBLE_TEMPORAL_AFTER\r\nget number of records and the proportion to total number of eligible records with datetimes that do not occur on or after their corresponding datetimes\r\n\r\nParameters used in this template:\r\ncdmDatabaseSchema = cdm_ibm_mdcd_v993.dbo\r\ncdmTableName = CONDITION_OCCURRENCE\r\ncdmFieldName = condition_start_datetime\r\nplausibleTemporalAfterTableName = PERSON\r\nplausibleTemporalAfterFieldName = BIRTH_DATETIME\r\n\r\n**********/\r\n\r\nSELECT num_violated_rows, CASE WHEN denominator.num_rows = 0 THEN 0 ELSE 1.0*num_violated_rows/denominator.num_rows END  AS pct_violated_rows, \r\n  denominator.num_rows as num_denominator_rows\r\nFROM\r\n(\r\n\tSELECT COUNT_BIG(violated_rows.violating_field) AS num_violated_rows\r\n\tFROM\r\n\t(\r\n\t\tSELECT 'CONDITION_OCCURRENCE.condition_start_datetime' AS violating_field, cdmTable.*\r\n    from cdm_ibm_mdcd_v993.dbo.CONDITION_OCCURRENCE cdmTable\r\n    \r\n\t\tjoin cdm_ibm_mdcd_v993.dbo.PERSON plausibleTable\r\n\t\t\ton cdmTable.person_id = plausibleTable.person_id\r\n\t\t\r\n\t\t\r\n    where cast(BIRTH_DATETIME as date) > cast(cdmTable.condition_start_datetime as date)\r\n\t) violated_rows\r\n) violated_row_count,\r\n(\r\n\tSELECT COUNT_BIG(*) AS num_rows\r\n\tFROM cdm_ibm_mdcd_v993.dbo.CONDITION_OCCURRENCE cdmTable\r\n\t\r\n) denominator\r\n;\r\n","CHECK_NAME":"plausibleTemporalAfter","CHECK_LEVEL":"FIELD","CHECK_DESCRIPTION":"The number and percent of records with a value in the condition_start_datetime field of the CONDITION_OCCURRENCE that occurs prior to the date in the BIRTH_DATETIME field of the PERSON table.","CDM_TABLE_NAME":"CONDITION_OCCURRENCE","CDM_FIELD_NAME":"condition_start_datetime","SQL_FILE":"field_plausible_temporal_after.sql","CATEGORY":"Plausibility","SUBCATEGORY":"Temporal","CONTEXT":"Verification","checkId":1073,"FAILED":0,"THRESHOLD_VALUE":1,"_row":"16.8"},{"NUM_VIOLATED_ROWS":0,"PCT_VIOLATED_ROWS":0,"NUM_DENOMINATOR_ROWS":2589059072,"EXECUTION_TIME":"1.877946 secs","QUERY_TEXT":"\r\n/*********\r\nPLAUSIBLE_TEMPORAL_AFTER\r\nget number of records and the proportion to total number of eligible records with datetimes that do not occur on or after their corresponding datetimes\r\n\r\nParameters used in this template:\r\ncdmDatabaseSchema = cdm_ibm_mdcd_v993.dbo\r\ncdmTableName = CONDITION_OCCURRENCE\r\ncdmFieldName = condition_end_date\r\nplausibleTemporalAfterTableName = CONDITION_OCCURRENCE\r\nplausibleTemporalAfterFieldName = CONDITION_START_DATE\r\n\r\n**********/\r\n\r\nSELECT num_violated_rows, CASE WHEN denominator.num_rows = 0 THEN 0 ELSE 1.0*num_violated_rows/denominator.num_rows END  AS pct_violated_rows, \r\n  denominator.num_rows as num_denominator_rows\r\nFROM\r\n(\r\n\tSELECT COUNT_BIG(violated_rows.violating_field) AS num_violated_rows\r\n\tFROM\r\n\t(\r\n\t\tSELECT 'CONDITION_OCCURRENCE.condition_end_date' AS violating_field, cdmTable.*\r\n    from cdm_ibm_mdcd_v993.dbo.CONDITION_OCCURRENCE cdmTable\r\n    \r\n\t\t\r\n    where cast(CONDITION_START_DATE as date) > cast(cdmTable.condition_end_date as date)\r\n\t) violated_rows\r\n) violated_row_count,\r\n(\r\n\tSELECT COUNT_BIG(*) AS num_rows\r\n\tFROM cdm_ibm_mdcd_v993.dbo.CONDITION_OCCURRENCE cdmTable\r\n\t\r\n) denominator\r\n;\r\n","CHECK_NAME":"plausibleTemporalAfter","CHECK_LEVEL":"FIELD","CHECK_DESCRIPTION":"The number and percent of records with a value in the condition_end_date field of the CONDITION_OCCURRENCE that occurs prior to the date in the CONDITION_START_DATE field of the CONDITION_OCCURRENCE table.","CDM_TABLE_NAME":"CONDITION_OCCURRENCE","CDM_FIELD_NAME":"condition_end_date","SQL_FILE":"field_plausible_temporal_after.sql","CATEGORY":"Plausibility","SUBCATEGORY":"Temporal","CONTEXT":"Verification","checkId":1074,"FAILED":0,"THRESHOLD_VALUE":1,"_row":"16.9"},{"NUM_VIOLATED_ROWS":0,"PCT_VIOLATED_ROWS":0,"NUM_DENOMINATOR_ROWS":2589059072,"EXECUTION_TIME":"0.685977 secs","QUERY_TEXT":"\r\n/*********\r\nPLAUSIBLE_TEMPORAL_AFTER\r\nget number of records and the proportion to total number of eligible records with datetimes that do not occur on or after their corresponding datetimes\r\n\r\nParameters used in this template:\r\ncdmDatabaseSchema = cdm_ibm_mdcd_v993.dbo\r\ncdmTableName = CONDITION_OCCURRENCE\r\ncdmFieldName = condition_end_datetime\r\nplausibleTemporalAfterTableName = CONDITION_OCCURRENCE\r\nplausibleTemporalAfterFieldName = CONDITION_START_DATETIME\r\n\r\n**********/\r\n\r\nSELECT num_violated_rows, CASE WHEN denominator.num_rows = 0 THEN 0 ELSE 1.0*num_violated_rows/denominator.num_rows END  AS pct_violated_rows, \r\n  denominator.num_rows as num_denominator_rows\r\nFROM\r\n(\r\n\tSELECT COUNT_BIG(violated_rows.violating_field) AS num_violated_rows\r\n\tFROM\r\n\t(\r\n\t\tSELECT 'CONDITION_OCCURRENCE.condition_end_datetime' AS violating_field, cdmTable.*\r\n    from cdm_ibm_mdcd_v993.dbo.CONDITION_OCCURRENCE cdmTable\r\n    \r\n\t\t\r\n    where cast(CONDITION_START_DATETIME as date) > cast(cdmTable.condition_end_datetime as date)\r\n\t) violated_rows\r\n) violated_row_count,\r\n(\r\n\tSELECT COUNT_BIG(*) AS num_rows\r\n\tFROM cdm_ibm_mdcd_v993.dbo.CONDITION_OCCURRENCE cdmTable\r\n\t\r\n) denominator\r\n;\r\n","CHECK_NAME":"plausibleTemporalAfter","CHECK_LEVEL":"FIELD","CHECK_DESCRIPTION":"The number and percent of records with a value in the condition_end_datetime field of the CONDITION_OCCURRENCE that occurs prior to the date in the CONDITION_START_DATETIME field of the CONDITION_OCCURRENCE table.","CDM_TABLE_NAME":"CONDITION_OCCURRENCE","CDM_FIELD_NAME":"condition_end_datetime","SQL_FILE":"field_plausible_temporal_after.sql","CATEGORY":"Plausibility","SUBCATEGORY":"Temporal","CONTEXT":"Verification","checkId":1075,"FAILED":0,"THRESHOLD_VALUE":1,"_row":"16.10"},{"NUM_VIOLATED_ROWS":0,"PCT_VIOLATED_ROWS":0,"NUM_DENOMINATOR_ROWS":1125494098,"EXECUTION_TIME":"1.984947 secs","QUERY_TEXT":"\r\n/*********\r\nPLAUSIBLE_TEMPORAL_AFTER\r\nget number of records and the proportion to total number of eligible records with datetimes that do not occur on or after their corresponding datetimes\r\n\r\nParameters used in this template:\r\ncdmDatabaseSchema = cdm_ibm_mdcd_v993.dbo\r\ncdmTableName = DRUG_EXPOSURE\r\ncdmFieldName = drug_exposure_start_date\r\nplausibleTemporalAfterTableName = PERSON\r\nplausibleTemporalAfterFieldName = BIRTH_DATETIME\r\n\r\n**********/\r\n\r\nSELECT num_violated_rows, CASE WHEN denominator.num_rows = 0 THEN 0 ELSE 1.0*num_violated_rows/denominator.num_rows END  AS pct_violated_rows, \r\n  denominator.num_rows as num_denominator_rows\r\nFROM\r\n(\r\n\tSELECT COUNT_BIG(violated_rows.violating_field) AS num_violated_rows\r\n\tFROM\r\n\t(\r\n\t\tSELECT 'DRUG_EXPOSURE.drug_exposure_start_date' AS violating_field, cdmTable.*\r\n    from cdm_ibm_mdcd_v993.dbo.DRUG_EXPOSURE cdmTable\r\n    \r\n\t\tjoin cdm_ibm_mdcd_v993.dbo.PERSON plausibleTable\r\n\t\t\ton cdmTable.person_id = plausibleTable.person_id\r\n\t\t\r\n\t\t\r\n    where cast(BIRTH_DATETIME as date) > cast(cdmTable.drug_exposure_start_date as date)\r\n\t) violated_rows\r\n) violated_row_count,\r\n(\r\n\tSELECT COUNT_BIG(*) AS num_rows\r\n\tFROM cdm_ibm_mdcd_v993.dbo.DRUG_EXPOSURE cdmTable\r\n\t\r\n) denominator\r\n;\r\n","CHECK_NAME":"plausibleTemporalAfter","CHECK_LEVEL":"FIELD","CHECK_DESCRIPTION":"The number and percent of records with a value in the drug_exposure_start_date field of the DRUG_EXPOSURE that occurs prior to the date in the BIRTH_DATETIME field of the PERSON table.","CDM_TABLE_NAME":"DRUG_EXPOSURE","CDM_FIELD_NAME":"drug_exposure_start_date","SQL_FILE":"field_plausible_temporal_after.sql","CATEGORY":"Plausibility","SUBCATEGORY":"Temporal","CONTEXT":"Verification","checkId":1076,"FAILED":0,"THRESHOLD_VALUE":1,"_row":"16.11"},{"NUM_VIOLATED_ROWS":0,"PCT_VIOLATED_ROWS":0,"NUM_DENOMINATOR_ROWS":1125494098,"EXECUTION_TIME":"1.520964 secs","QUERY_TEXT":"\r\n/*********\r\nPLAUSIBLE_TEMPORAL_AFTER\r\nget number of records and the proportion to total number of eligible records with datetimes that do not occur on or after their corresponding datetimes\r\n\r\nParameters used in this template:\r\ncdmDatabaseSchema = cdm_ibm_mdcd_v993.dbo\r\ncdmTableName = DRUG_EXPOSURE\r\ncdmFieldName = drug_exposure_start_datetime\r\nplausibleTemporalAfterTableName = PERSON\r\nplausibleTemporalAfterFieldName = BIRTH_DATETIME\r\n\r\n**********/\r\n\r\nSELECT num_violated_rows, CASE WHEN denominator.num_rows = 0 THEN 0 ELSE 1.0*num_violated_rows/denominator.num_rows END  AS pct_violated_rows, \r\n  denominator.num_rows as num_denominator_rows\r\nFROM\r\n(\r\n\tSELECT COUNT_BIG(violated_rows.violating_field) AS num_violated_rows\r\n\tFROM\r\n\t(\r\n\t\tSELECT 'DRUG_EXPOSURE.drug_exposure_start_datetime' AS violating_field, cdmTable.*\r\n    from cdm_ibm_mdcd_v993.dbo.DRUG_EXPOSURE cdmTable\r\n    \r\n\t\tjoin cdm_ibm_mdcd_v993.dbo.PERSON plausibleTable\r\n\t\t\ton cdmTable.person_id = plausibleTable.person_id\r\n\t\t\r\n\t\t\r\n    where cast(BIRTH_DATETIME as date) > cast(cdmTable.drug_exposure_start_datetime as date)\r\n\t) violated_rows\r\n) violated_row_count,\r\n(\r\n\tSELECT COUNT_BIG(*) AS num_rows\r\n\tFROM cdm_ibm_mdcd_v993.dbo.DRUG_EXPOSURE cdmTable\r\n\t\r\n) denominator\r\n;\r\n","CHECK_NAME":"plausibleTemporalAfter","CHECK_LEVEL":"FIELD","CHECK_DESCRIPTION":"The number and percent of records with a value in the drug_exposure_start_datetime field of the DRUG_EXPOSURE that occurs prior to the date in the BIRTH_DATETIME field of the PERSON table.","CDM_TABLE_NAME":"DRUG_EXPOSURE","CDM_FIELD_NAME":"drug_exposure_start_datetime","SQL_FILE":"field_plausible_temporal_after.sql","CATEGORY":"Plausibility","SUBCATEGORY":"Temporal","CONTEXT":"Verification","checkId":1077,"FAILED":0,"THRESHOLD_VALUE":1,"_row":"16.12"},{"NUM_VIOLATED_ROWS":0,"PCT_VIOLATED_ROWS":0,"NUM_DENOMINATOR_ROWS":1125494098,"EXECUTION_TIME":"0.973972 secs","QUERY_TEXT":"\r\n/*********\r\nPLAUSIBLE_TEMPORAL_AFTER\r\nget number of records and the proportion to total number of eligible records with datetimes that do not occur on or after their corresponding datetimes\r\n\r\nParameters used in this template:\r\ncdmDatabaseSchema = cdm_ibm_mdcd_v993.dbo\r\ncdmTableName = DRUG_EXPOSURE\r\ncdmFieldName = drug_exposure_end_date\r\nplausibleTemporalAfterTableName = DRUG_EXPOSURE\r\nplausibleTemporalAfterFieldName = DRUG_EXPOSURE_START_DATE\r\n\r\n**********/\r\n\r\nSELECT num_violated_rows, CASE WHEN denominator.num_rows = 0 THEN 0 ELSE 1.0*num_violated_rows/denominator.num_rows END  AS pct_violated_rows, \r\n  denominator.num_rows as num_denominator_rows\r\nFROM\r\n(\r\n\tSELECT COUNT_BIG(violated_rows.violating_field) AS num_violated_rows\r\n\tFROM\r\n\t(\r\n\t\tSELECT 'DRUG_EXPOSURE.drug_exposure_end_date' AS violating_field, cdmTable.*\r\n    from cdm_ibm_mdcd_v993.dbo.DRUG_EXPOSURE cdmTable\r\n    \r\n\t\t\r\n    where cast(DRUG_EXPOSURE_START_DATE as date) > cast(cdmTable.drug_exposure_end_date as date)\r\n\t) violated_rows\r\n) violated_row_count,\r\n(\r\n\tSELECT COUNT_BIG(*) AS num_rows\r\n\tFROM cdm_ibm_mdcd_v993.dbo.DRUG_EXPOSURE cdmTable\r\n\t\r\n) denominator\r\n;\r\n","CHECK_NAME":"plausibleTemporalAfter","CHECK_LEVEL":"FIELD","CHECK_DESCRIPTION":"The number and percent of records with a value in the drug_exposure_end_date field of the DRUG_EXPOSURE that occurs prior to the date in the DRUG_EXPOSURE_START_DATE field of the DRUG_EXPOSURE table.","CDM_TABLE_NAME":"DRUG_EXPOSURE","CDM_FIELD_NAME":"drug_exposure_end_date","SQL_FILE":"field_plausible_temporal_after.sql","CATEGORY":"Plausibility","SUBCATEGORY":"Temporal","CONTEXT":"Verification","checkId":1078,"FAILED":0,"THRESHOLD_VALUE":1,"_row":"16.13"},{"NUM_VIOLATED_ROWS":0,"PCT_VIOLATED_ROWS":0,"NUM_DENOMINATOR_ROWS":1125494098,"EXECUTION_TIME":"0.760972 secs","QUERY_TEXT":"\r\n/*********\r\nPLAUSIBLE_TEMPORAL_AFTER\r\nget number of records and the proportion to total number of eligible records with datetimes that do not occur on or after their corresponding datetimes\r\n\r\nParameters used in this template:\r\ncdmDatabaseSchema = cdm_ibm_mdcd_v993.dbo\r\ncdmTableName = DRUG_EXPOSURE\r\ncdmFieldName = drug_exposure_end_datetime\r\nplausibleTemporalAfterTableName = DRUG_EXPOSURE\r\nplausibleTemporalAfterFieldName = DRUG_EXPOSURE_START_DATETIME\r\n\r\n**********/\r\n\r\nSELECT num_violated_rows, CASE WHEN denominator.num_rows = 0 THEN 0 ELSE 1.0*num_violated_rows/denominator.num_rows END  AS pct_violated_rows, \r\n  denominator.num_rows as num_denominator_rows\r\nFROM\r\n(\r\n\tSELECT COUNT_BIG(violated_rows.violating_field) AS num_violated_rows\r\n\tFROM\r\n\t(\r\n\t\tSELECT 'DRUG_EXPOSURE.drug_exposure_end_datetime' AS violating_field, cdmTable.*\r\n    from cdm_ibm_mdcd_v993.dbo.DRUG_EXPOSURE cdmTable\r\n    \r\n\t\t\r\n    where cast(DRUG_EXPOSURE_START_DATETIME as date) > cast(cdmTable.drug_exposure_end_datetime as date)\r\n\t) violated_rows\r\n) violated_row_count,\r\n(\r\n\tSELECT COUNT_BIG(*) AS num_rows\r\n\tFROM cdm_ibm_mdcd_v993.dbo.DRUG_EXPOSURE cdmTable\r\n\t\r\n) denominator\r\n;\r\n","CHECK_NAME":"plausibleTemporalAfter","CHECK_LEVEL":"FIELD","CHECK_DESCRIPTION":"The number and percent of records with a value in the drug_exposure_end_datetime field of the DRUG_EXPOSURE that occurs prior to the date in the DRUG_EXPOSURE_START_DATETIME field of the DRUG_EXPOSURE table.","CDM_TABLE_NAME":"DRUG_EXPOSURE","CDM_FIELD_NAME":"drug_exposure_end_datetime","SQL_FILE":"field_plausible_temporal_after.sql","CATEGORY":"Plausibility","SUBCATEGORY":"Temporal","CONTEXT":"Verification","checkId":1079,"FAILED":0,"THRESHOLD_VALUE":1,"_row":"16.14"},{"NUM_VIOLATED_ROWS":0,"PCT_VIOLATED_ROWS":0,"NUM_DENOMINATOR_ROWS":1125494098,"EXECUTION_TIME":"0.915973 secs","QUERY_TEXT":"\r\n/*********\r\nPLAUSIBLE_TEMPORAL_AFTER\r\nget number of records and the proportion to total number of eligible records with datetimes that do not occur on or after their corresponding datetimes\r\n\r\nParameters used in this template:\r\ncdmDatabaseSchema = cdm_ibm_mdcd_v993.dbo\r\ncdmTableName = DRUG_EXPOSURE\r\ncdmFieldName = verbatim_end_date\r\nplausibleTemporalAfterTableName = DRUG_EXPOSURE\r\nplausibleTemporalAfterFieldName = DRUG_EXPOSURE_START_DATE\r\n\r\n**********/\r\n\r\nSELECT num_violated_rows, CASE WHEN denominator.num_rows = 0 THEN 0 ELSE 1.0*num_violated_rows/denominator.num_rows END  AS pct_violated_rows, \r\n  denominator.num_rows as num_denominator_rows\r\nFROM\r\n(\r\n\tSELECT COUNT_BIG(violated_rows.violating_field) AS num_violated_rows\r\n\tFROM\r\n\t(\r\n\t\tSELECT 'DRUG_EXPOSURE.verbatim_end_date' AS violating_field, cdmTable.*\r\n    from cdm_ibm_mdcd_v993.dbo.DRUG_EXPOSURE cdmTable\r\n    \r\n\t\t\r\n    where cast(DRUG_EXPOSURE_START_DATE as date) > cast(cdmTable.verbatim_end_date as date)\r\n\t) violated_rows\r\n) violated_row_count,\r\n(\r\n\tSELECT COUNT_BIG(*) AS num_rows\r\n\tFROM cdm_ibm_mdcd_v993.dbo.DRUG_EXPOSURE cdmTable\r\n\t\r\n) denominator\r\n;\r\n","CHECK_NAME":"plausibleTemporalAfter","CHECK_LEVEL":"FIELD","CHECK_DESCRIPTION":"The number and percent of records with a value in the verbatim_end_date field of the DRUG_EXPOSURE that occurs prior to the date in the DRUG_EXPOSURE_START_DATE field of the DRUG_EXPOSURE table.","CDM_TABLE_NAME":"DRUG_EXPOSURE","CDM_FIELD_NAME":"verbatim_end_date","SQL_FILE":"field_plausible_temporal_after.sql","CATEGORY":"Plausibility","SUBCATEGORY":"Temporal","CONTEXT":"Verification","checkId":1080,"FAILED":0,"THRESHOLD_VALUE":1,"_row":"16.15"},{"NUM_VIOLATED_ROWS":0,"PCT_VIOLATED_ROWS":0,"NUM_DENOMINATOR_ROWS":1962984994,"EXECUTION_TIME":"2.783922 secs","QUERY_TEXT":"\r\n/*********\r\nPLAUSIBLE_TEMPORAL_AFTER\r\nget number of records and the proportion to total number of eligible records with datetimes that do not occur on or after their corresponding datetimes\r\n\r\nParameters used in this template:\r\ncdmDatabaseSchema = cdm_ibm_mdcd_v993.dbo\r\ncdmTableName = PROCEDURE_OCCURRENCE\r\ncdmFieldName = procedure_date\r\nplausibleTemporalAfterTableName = PERSON\r\nplausibleTemporalAfterFieldName = BIRTH_DATETIME\r\n\r\n**********/\r\n\r\nSELECT num_violated_rows, CASE WHEN denominator.num_rows = 0 THEN 0 ELSE 1.0*num_violated_rows/denominator.num_rows END  AS pct_violated_rows, \r\n  denominator.num_rows as num_denominator_rows\r\nFROM\r\n(\r\n\tSELECT COUNT_BIG(violated_rows.violating_field) AS num_violated_rows\r\n\tFROM\r\n\t(\r\n\t\tSELECT 'PROCEDURE_OCCURRENCE.procedure_date' AS violating_field, cdmTable.*\r\n    from cdm_ibm_mdcd_v993.dbo.PROCEDURE_OCCURRENCE cdmTable\r\n    \r\n\t\tjoin cdm_ibm_mdcd_v993.dbo.PERSON plausibleTable\r\n\t\t\ton cdmTable.person_id = plausibleTable.person_id\r\n\t\t\r\n\t\t\r\n    where cast(BIRTH_DATETIME as date) > cast(cdmTable.procedure_date as date)\r\n\t) violated_rows\r\n) violated_row_count,\r\n(\r\n\tSELECT COUNT_BIG(*) AS num_rows\r\n\tFROM cdm_ibm_mdcd_v993.dbo.PROCEDURE_OCCURRENCE cdmTable\r\n\t\r\n) denominator\r\n;\r\n","CHECK_NAME":"plausibleTemporalAfter","CHECK_LEVEL":"FIELD","CHECK_DESCRIPTION":"The number and percent of records with a value in the procedure_date field of the PROCEDURE_OCCURRENCE that occurs prior to the date in the BIRTH_DATETIME field of the PERSON table.","CDM_TABLE_NAME":"PROCEDURE_OCCURRENCE","CDM_FIELD_NAME":"procedure_date","SQL_FILE":"field_plausible_temporal_after.sql","CATEGORY":"Plausibility","SUBCATEGORY":"Temporal","CONTEXT":"Verification","checkId":1081,"FAILED":0,"THRESHOLD_VALUE":1,"_row":"16.16"},{"NUM_VIOLATED_ROWS":0,"PCT_VIOLATED_ROWS":0,"NUM_DENOMINATOR_ROWS":1962984994,"EXECUTION_TIME":"1.939941 secs","QUERY_TEXT":"\r\n/*********\r\nPLAUSIBLE_TEMPORAL_AFTER\r\nget number of records and the proportion to total number of eligible records with datetimes that do not occur on or after their corresponding datetimes\r\n\r\nParameters used in this template:\r\ncdmDatabaseSchema = cdm_ibm_mdcd_v993.dbo\r\ncdmTableName = PROCEDURE_OCCURRENCE\r\ncdmFieldName = procedure_datetime\r\nplausibleTemporalAfterTableName = PERSON\r\nplausibleTemporalAfterFieldName = BIRTH_DATETIME\r\n\r\n**********/\r\n\r\nSELECT num_violated_rows, CASE WHEN denominator.num_rows = 0 THEN 0 ELSE 1.0*num_violated_rows/denominator.num_rows END  AS pct_violated_rows, \r\n  denominator.num_rows as num_denominator_rows\r\nFROM\r\n(\r\n\tSELECT COUNT_BIG(violated_rows.violating_field) AS num_violated_rows\r\n\tFROM\r\n\t(\r\n\t\tSELECT 'PROCEDURE_OCCURRENCE.procedure_datetime' AS violating_field, cdmTable.*\r\n    from cdm_ibm_mdcd_v993.dbo.PROCEDURE_OCCURRENCE cdmTable\r\n    \r\n\t\tjoin cdm_ibm_mdcd_v993.dbo.PERSON plausibleTable\r\n\t\t\ton cdmTable.person_id = plausibleTable.person_id\r\n\t\t\r\n\t\t\r\n    where cast(BIRTH_DATETIME as date) > cast(cdmTable.procedure_datetime as date)\r\n\t) violated_rows\r\n) violated_row_count,\r\n(\r\n\tSELECT COUNT_BIG(*) AS num_rows\r\n\tFROM cdm_ibm_mdcd_v993.dbo.PROCEDURE_OCCURRENCE cdmTable\r\n\t\r\n) denominator\r\n;\r\n","CHECK_NAME":"plausibleTemporalAfter","CHECK_LEVEL":"FIELD","CHECK_DESCRIPTION":"The number and percent of records with a value in the procedure_datetime field of the PROCEDURE_OCCURRENCE that occurs prior to the date in the BIRTH_DATETIME field of the PERSON table.","CDM_TABLE_NAME":"PROCEDURE_OCCURRENCE","CDM_FIELD_NAME":"procedure_datetime","SQL_FILE":"field_plausible_temporal_after.sql","CATEGORY":"Plausibility","SUBCATEGORY":"Temporal","CONTEXT":"Verification","checkId":1082,"FAILED":0,"THRESHOLD_VALUE":1,"_row":"16.17"},{"NUM_VIOLATED_ROWS":0,"PCT_VIOLATED_ROWS":0,"NUM_DENOMINATOR_ROWS":128742181,"EXECUTION_TIME":"1.891948 secs","QUERY_TEXT":"\r\n/*********\r\nPLAUSIBLE_TEMPORAL_AFTER\r\nget number of records and the proportion to total number of eligible records with datetimes that do not occur on or after their corresponding datetimes\r\n\r\nParameters used in this template:\r\ncdmDatabaseSchema = cdm_ibm_mdcd_v993.dbo\r\ncdmTableName = DEVICE_EXPOSURE\r\ncdmFieldName = device_exposure_start_date\r\nplausibleTemporalAfterTableName = PERSON\r\nplausibleTemporalAfterFieldName = BIRTH_DATETIME\r\n\r\n**********/\r\n\r\nSELECT num_violated_rows, CASE WHEN denominator.num_rows = 0 THEN 0 ELSE 1.0*num_violated_rows/denominator.num_rows END  AS pct_violated_rows, \r\n  denominator.num_rows as num_denominator_rows\r\nFROM\r\n(\r\n\tSELECT COUNT_BIG(violated_rows.violating_field) AS num_violated_rows\r\n\tFROM\r\n\t(\r\n\t\tSELECT 'DEVICE_EXPOSURE.device_exposure_start_date' AS violating_field, cdmTable.*\r\n    from cdm_ibm_mdcd_v993.dbo.DEVICE_EXPOSURE cdmTable\r\n    \r\n\t\tjoin cdm_ibm_mdcd_v993.dbo.PERSON plausibleTable\r\n\t\t\ton cdmTable.person_id = plausibleTable.person_id\r\n\t\t\r\n\t\t\r\n    where cast(BIRTH_DATETIME as date) > cast(cdmTable.device_exposure_start_date as date)\r\n\t) violated_rows\r\n) violated_row_count,\r\n(\r\n\tSELECT COUNT_BIG(*) AS num_rows\r\n\tFROM cdm_ibm_mdcd_v993.dbo.DEVICE_EXPOSURE cdmTable\r\n\t\r\n) denominator\r\n;\r\n","CHECK_NAME":"plausibleTemporalAfter","CHECK_LEVEL":"FIELD","CHECK_DESCRIPTION":"The number and percent of records with a value in the device_exposure_start_date field of the DEVICE_EXPOSURE that occurs prior to the date in the BIRTH_DATETIME field of the PERSON table.","CDM_TABLE_NAME":"DEVICE_EXPOSURE","CDM_FIELD_NAME":"device_exposure_start_date","SQL_FILE":"field_plausible_temporal_after.sql","CATEGORY":"Plausibility","SUBCATEGORY":"Temporal","CONTEXT":"Verification","checkId":1083,"FAILED":0,"THRESHOLD_VALUE":1,"_row":"16.18"},{"NUM_VIOLATED_ROWS":0,"PCT_VIOLATED_ROWS":0,"NUM_DENOMINATOR_ROWS":128742181,"EXECUTION_TIME":"0.973967 secs","QUERY_TEXT":"\r\n/*********\r\nPLAUSIBLE_TEMPORAL_AFTER\r\nget number of records and the proportion to total number of eligible records with datetimes that do not occur on or after their corresponding datetimes\r\n\r\nParameters used in this template:\r\ncdmDatabaseSchema = cdm_ibm_mdcd_v993.dbo\r\ncdmTableName = DEVICE_EXPOSURE\r\ncdmFieldName = device_exposure_start_datetime\r\nplausibleTemporalAfterTableName = PERSON\r\nplausibleTemporalAfterFieldName = BIRTH_DATETIME\r\n\r\n**********/\r\n\r\nSELECT num_violated_rows, CASE WHEN denominator.num_rows = 0 THEN 0 ELSE 1.0*num_violated_rows/denominator.num_rows END  AS pct_violated_rows, \r\n  denominator.num_rows as num_denominator_rows\r\nFROM\r\n(\r\n\tSELECT COUNT_BIG(violated_rows.violating_field) AS num_violated_rows\r\n\tFROM\r\n\t(\r\n\t\tSELECT 'DEVICE_EXPOSURE.device_exposure_start_datetime' AS violating_field, cdmTable.*\r\n    from cdm_ibm_mdcd_v993.dbo.DEVICE_EXPOSURE cdmTable\r\n    \r\n\t\tjoin cdm_ibm_mdcd_v993.dbo.PERSON plausibleTable\r\n\t\t\ton cdmTable.person_id = plausibleTable.person_id\r\n\t\t\r\n\t\t\r\n    where cast(BIRTH_DATETIME as date) > cast(cdmTable.device_exposure_start_datetime as date)\r\n\t) violated_rows\r\n) violated_row_count,\r\n(\r\n\tSELECT COUNT_BIG(*) AS num_rows\r\n\tFROM cdm_ibm_mdcd_v993.dbo.DEVICE_EXPOSURE cdmTable\r\n\t\r\n) denominator\r\n;\r\n","CHECK_NAME":"plausibleTemporalAfter","CHECK_LEVEL":"FIELD","CHECK_DESCRIPTION":"The number and percent of records with a value in the device_exposure_start_datetime field of the DEVICE_EXPOSURE that occurs prior to the date in the BIRTH_DATETIME field of the PERSON table.","CDM_TABLE_NAME":"DEVICE_EXPOSURE","CDM_FIELD_NAME":"device_exposure_start_datetime","SQL_FILE":"field_plausible_temporal_after.sql","CATEGORY":"Plausibility","SUBCATEGORY":"Temporal","CONTEXT":"Verification","checkId":1084,"FAILED":0,"THRESHOLD_VALUE":1,"_row":"16.19"},{"NUM_VIOLATED_ROWS":0,"PCT_VIOLATED_ROWS":0,"NUM_DENOMINATOR_ROWS":128742181,"EXECUTION_TIME":"1.190965 secs","QUERY_TEXT":"\r\n/*********\r\nPLAUSIBLE_TEMPORAL_AFTER\r\nget number of records and the proportion to total number of eligible records with datetimes that do not occur on or after their corresponding datetimes\r\n\r\nParameters used in this template:\r\ncdmDatabaseSchema = cdm_ibm_mdcd_v993.dbo\r\ncdmTableName = DEVICE_EXPOSURE\r\ncdmFieldName = device_exposure_end_date\r\nplausibleTemporalAfterTableName = DEVICE_EXPOSURE\r\nplausibleTemporalAfterFieldName = DEVICE_EXPOSURE_START_DATE\r\n\r\n**********/\r\n\r\nSELECT num_violated_rows, CASE WHEN denominator.num_rows = 0 THEN 0 ELSE 1.0*num_violated_rows/denominator.num_rows END  AS pct_violated_rows, \r\n  denominator.num_rows as num_denominator_rows\r\nFROM\r\n(\r\n\tSELECT COUNT_BIG(violated_rows.violating_field) AS num_violated_rows\r\n\tFROM\r\n\t(\r\n\t\tSELECT 'DEVICE_EXPOSURE.device_exposure_end_date' AS violating_field, cdmTable.*\r\n    from cdm_ibm_mdcd_v993.dbo.DEVICE_EXPOSURE cdmTable\r\n    \r\n\t\t\r\n    where cast(DEVICE_EXPOSURE_START_DATE as date) > cast(cdmTable.device_exposure_end_date as date)\r\n\t) violated_rows\r\n) violated_row_count,\r\n(\r\n\tSELECT COUNT_BIG(*) AS num_rows\r\n\tFROM cdm_ibm_mdcd_v993.dbo.DEVICE_EXPOSURE cdmTable\r\n\t\r\n) denominator\r\n;\r\n","CHECK_NAME":"plausibleTemporalAfter","CHECK_LEVEL":"FIELD","CHECK_DESCRIPTION":"The number and percent of records with a value in the device_exposure_end_date field of the DEVICE_EXPOSURE that occurs prior to the date in the DEVICE_EXPOSURE_START_DATE field of the DEVICE_EXPOSURE table.","CDM_TABLE_NAME":"DEVICE_EXPOSURE","CDM_FIELD_NAME":"device_exposure_end_date","SQL_FILE":"field_plausible_temporal_after.sql","CATEGORY":"Plausibility","SUBCATEGORY":"Temporal","CONTEXT":"Verification","checkId":1085,"FAILED":0,"THRESHOLD_VALUE":1,"_row":"16.20"},{"NUM_VIOLATED_ROWS":0,"PCT_VIOLATED_ROWS":0,"NUM_DENOMINATOR_ROWS":128742181,"EXECUTION_TIME":"1.257969 secs","QUERY_TEXT":"\r\n/*********\r\nPLAUSIBLE_TEMPORAL_AFTER\r\nget number of records and the proportion to total number of eligible records with datetimes that do not occur on or after their corresponding datetimes\r\n\r\nParameters used in this template:\r\ncdmDatabaseSchema = cdm_ibm_mdcd_v993.dbo\r\ncdmTableName = DEVICE_EXPOSURE\r\ncdmFieldName = device_exposure_end_datetime\r\nplausibleTemporalAfterTableName = DEVICE_EXPOSURE\r\nplausibleTemporalAfterFieldName = DEVICE_EXPOSURE_START_DATETIME\r\n\r\n**********/\r\n\r\nSELECT num_violated_rows, CASE WHEN denominator.num_rows = 0 THEN 0 ELSE 1.0*num_violated_rows/denominator.num_rows END  AS pct_violated_rows, \r\n  denominator.num_rows as num_denominator_rows\r\nFROM\r\n(\r\n\tSELECT COUNT_BIG(violated_rows.violating_field) AS num_violated_rows\r\n\tFROM\r\n\t(\r\n\t\tSELECT 'DEVICE_EXPOSURE.device_exposure_end_datetime' AS violating_field, cdmTable.*\r\n    from cdm_ibm_mdcd_v993.dbo.DEVICE_EXPOSURE cdmTable\r\n    \r\n\t\t\r\n    where cast(DEVICE_EXPOSURE_START_DATETIME as date) > cast(cdmTable.device_exposure_end_datetime as date)\r\n\t) violated_rows\r\n) violated_row_count,\r\n(\r\n\tSELECT COUNT_BIG(*) AS num_rows\r\n\tFROM cdm_ibm_mdcd_v993.dbo.DEVICE_EXPOSURE cdmTable\r\n\t\r\n) denominator\r\n;\r\n","CHECK_NAME":"plausibleTemporalAfter","CHECK_LEVEL":"FIELD","CHECK_DESCRIPTION":"The number and percent of records with a value in the device_exposure_end_datetime field of the DEVICE_EXPOSURE that occurs prior to the date in the DEVICE_EXPOSURE_START_DATETIME field of the DEVICE_EXPOSURE table.","CDM_TABLE_NAME":"DEVICE_EXPOSURE","CDM_FIELD_NAME":"device_exposure_end_datetime","SQL_FILE":"field_plausible_temporal_after.sql","CATEGORY":"Plausibility","SUBCATEGORY":"Temporal","CONTEXT":"Verification","checkId":1086,"FAILED":0,"THRESHOLD_VALUE":1,"_row":"16.21"},{"NUM_VIOLATED_ROWS":0,"PCT_VIOLATED_ROWS":0,"NUM_DENOMINATOR_ROWS":543034374,"EXECUTION_TIME":"2.464920 secs","QUERY_TEXT":"\r\n/*********\r\nPLAUSIBLE_TEMPORAL_AFTER\r\nget number of records and the proportion to total number of eligible records with datetimes that do not occur on or after their corresponding datetimes\r\n\r\nParameters used in this template:\r\ncdmDatabaseSchema = cdm_ibm_mdcd_v993.dbo\r\ncdmTableName = MEASUREMENT\r\ncdmFieldName = measurement_date\r\nplausibleTemporalAfterTableName = PERSON\r\nplausibleTemporalAfterFieldName = BIRTH_DATETIME\r\n\r\n**********/\r\n\r\nSELECT num_violated_rows, CASE WHEN denominator.num_rows = 0 THEN 0 ELSE 1.0*num_violated_rows/denominator.num_rows END  AS pct_violated_rows, \r\n  denominator.num_rows as num_denominator_rows\r\nFROM\r\n(\r\n\tSELECT COUNT_BIG(violated_rows.violating_field) AS num_violated_rows\r\n\tFROM\r\n\t(\r\n\t\tSELECT 'MEASUREMENT.measurement_date' AS violating_field, cdmTable.*\r\n    from cdm_ibm_mdcd_v993.dbo.MEASUREMENT cdmTable\r\n    \r\n\t\tjoin cdm_ibm_mdcd_v993.dbo.PERSON plausibleTable\r\n\t\t\ton cdmTable.person_id = plausibleTable.person_id\r\n\t\t\r\n\t\t\r\n    where cast(BIRTH_DATETIME as date) > cast(cdmTable.measurement_date as date)\r\n\t) violated_rows\r\n) violated_row_count,\r\n(\r\n\tSELECT COUNT_BIG(*) AS num_rows\r\n\tFROM cdm_ibm_mdcd_v993.dbo.MEASUREMENT cdmTable\r\n\t\r\n) denominator\r\n;\r\n","CHECK_NAME":"plausibleTemporalAfter","CHECK_LEVEL":"FIELD","CHECK_DESCRIPTION":"The number and percent of records with a value in the measurement_date field of the MEASUREMENT that occurs prior to the date in the BIRTH_DATETIME field of the PERSON table.","CDM_TABLE_NAME":"MEASUREMENT","CDM_FIELD_NAME":"measurement_date","SQL_FILE":"field_plausible_temporal_after.sql","CATEGORY":"Plausibility","SUBCATEGORY":"Temporal","CONTEXT":"Verification","checkId":1087,"FAILED":0,"THRESHOLD_VALUE":1,"_row":"16.22"},{"NUM_VIOLATED_ROWS":0,"PCT_VIOLATED_ROWS":0,"NUM_DENOMINATOR_ROWS":1957264378,"EXECUTION_TIME":"3.505911 secs","QUERY_TEXT":"\r\n/*********\r\nPLAUSIBLE_TEMPORAL_AFTER\r\nget number of records and the proportion to total number of eligible records with datetimes that do not occur on or after their corresponding datetimes\r\n\r\nParameters used in this template:\r\ncdmDatabaseSchema = cdm_ibm_mdcd_v993.dbo\r\ncdmTableName = VISIT_DETAIL\r\ncdmFieldName = visit_detail_start_date\r\nplausibleTemporalAfterTableName = PERSON\r\nplausibleTemporalAfterFieldName = BIRTH_DATETIME\r\n\r\n**********/\r\n\r\nSELECT num_violated_rows, CASE WHEN denominator.num_rows = 0 THEN 0 ELSE 1.0*num_violated_rows/denominator.num_rows END  AS pct_violated_rows, \r\n  denominator.num_rows as num_denominator_rows\r\nFROM\r\n(\r\n\tSELECT COUNT_BIG(violated_rows.violating_field) AS num_violated_rows\r\n\tFROM\r\n\t(\r\n\t\tSELECT 'VISIT_DETAIL.visit_detail_start_date' AS violating_field, cdmTable.*\r\n    from cdm_ibm_mdcd_v993.dbo.VISIT_DETAIL cdmTable\r\n    \r\n\t\tjoin cdm_ibm_mdcd_v993.dbo.PERSON plausibleTable\r\n\t\t\ton cdmTable.person_id = plausibleTable.person_id\r\n\t\t\r\n\t\t\r\n    where cast(BIRTH_DATETIME as date) > cast(cdmTable.visit_detail_start_date as date)\r\n\t) violated_rows\r\n) violated_row_count,\r\n(\r\n\tSELECT COUNT_BIG(*) AS num_rows\r\n\tFROM cdm_ibm_mdcd_v993.dbo.VISIT_DETAIL cdmTable\r\n\t\r\n) denominator\r\n;\r\n","CHECK_NAME":"plausibleTemporalAfter","CHECK_LEVEL":"FIELD","CHECK_DESCRIPTION":"The number and percent of records with a value in the visit_detail_start_date field of the VISIT_DETAIL that occurs prior to the date in the BIRTH_DATETIME field of the PERSON table.","CDM_TABLE_NAME":"VISIT_DETAIL","CDM_FIELD_NAME":"visit_detail_start_date","SQL_FILE":"field_plausible_temporal_after.sql","CATEGORY":"Plausibility","SUBCATEGORY":"Temporal","CONTEXT":"Verification","checkId":1088,"FAILED":0,"THRESHOLD_VALUE":1,"_row":"16.23"},{"NUM_VIOLATED_ROWS":0,"PCT_VIOLATED_ROWS":0,"NUM_DENOMINATOR_ROWS":1957264378,"EXECUTION_TIME":"1.634946 secs","QUERY_TEXT":"\r\n/*********\r\nPLAUSIBLE_TEMPORAL_AFTER\r\nget number of records and the proportion to total number of eligible records with datetimes that do not occur on or after their corresponding datetimes\r\n\r\nParameters used in this template:\r\ncdmDatabaseSchema = cdm_ibm_mdcd_v993.dbo\r\ncdmTableName = VISIT_DETAIL\r\ncdmFieldName = visit_detail_start_datetime\r\nplausibleTemporalAfterTableName = PERSON\r\nplausibleTemporalAfterFieldName = BIRTH_DATETIME\r\n\r\n**********/\r\n\r\nSELECT num_violated_rows, CASE WHEN denominator.num_rows = 0 THEN 0 ELSE 1.0*num_violated_rows/denominator.num_rows END  AS pct_violated_rows, \r\n  denominator.num_rows as num_denominator_rows\r\nFROM\r\n(\r\n\tSELECT COUNT_BIG(violated_rows.violating_field) AS num_violated_rows\r\n\tFROM\r\n\t(\r\n\t\tSELECT 'VISIT_DETAIL.visit_detail_start_datetime' AS violating_field, cdmTable.*\r\n    from cdm_ibm_mdcd_v993.dbo.VISIT_DETAIL cdmTable\r\n    \r\n\t\tjoin cdm_ibm_mdcd_v993.dbo.PERSON plausibleTable\r\n\t\t\ton cdmTable.person_id = plausibleTable.person_id\r\n\t\t\r\n\t\t\r\n    where cast(BIRTH_DATETIME as date) > cast(cdmTable.visit_detail_start_datetime as date)\r\n\t) violated_rows\r\n) violated_row_count,\r\n(\r\n\tSELECT COUNT_BIG(*) AS num_rows\r\n\tFROM cdm_ibm_mdcd_v993.dbo.VISIT_DETAIL cdmTable\r\n\t\r\n) denominator\r\n;\r\n","CHECK_NAME":"plausibleTemporalAfter","CHECK_LEVEL":"FIELD","CHECK_DESCRIPTION":"The number and percent of records with a value in the visit_detail_start_datetime field of the VISIT_DETAIL that occurs prior to the date in the BIRTH_DATETIME field of the PERSON table.","CDM_TABLE_NAME":"VISIT_DETAIL","CDM_FIELD_NAME":"visit_detail_start_datetime","SQL_FILE":"field_plausible_temporal_after.sql","CATEGORY":"Plausibility","SUBCATEGORY":"Temporal","CONTEXT":"Verification","checkId":1089,"FAILED":0,"THRESHOLD_VALUE":1,"_row":"16.24"},{"NUM_VIOLATED_ROWS":0,"PCT_VIOLATED_ROWS":0,"NUM_DENOMINATOR_ROWS":1957264378,"EXECUTION_TIME":"2.534941 secs","QUERY_TEXT":"\r\n/*********\r\nPLAUSIBLE_TEMPORAL_AFTER\r\nget number of records and the proportion to total number of eligible records with datetimes that do not occur on or after their corresponding datetimes\r\n\r\nParameters used in this template:\r\ncdmDatabaseSchema = cdm_ibm_mdcd_v993.dbo\r\ncdmTableName = VISIT_DETAIL\r\ncdmFieldName = visit_detail_end_date\r\nplausibleTemporalAfterTableName = VISIT_OCCURRENCE\r\nplausibleTemporalAfterFieldName = VISIT_DETAIL_START_DATE\r\n\r\n**********/\r\n\r\nSELECT num_violated_rows, CASE WHEN denominator.num_rows = 0 THEN 0 ELSE 1.0*num_violated_rows/denominator.num_rows END  AS pct_violated_rows, \r\n  denominator.num_rows as num_denominator_rows\r\nFROM\r\n(\r\n\tSELECT COUNT_BIG(violated_rows.violating_field) AS num_violated_rows\r\n\tFROM\r\n\t(\r\n\t\tSELECT 'VISIT_DETAIL.visit_detail_end_date' AS violating_field, cdmTable.*\r\n    from cdm_ibm_mdcd_v993.dbo.VISIT_DETAIL cdmTable\r\n    \r\n\t\tjoin cdm_ibm_mdcd_v993.dbo.VISIT_OCCURRENCE plausibleTable\r\n\t\t\ton cdmTable.person_id = plausibleTable.person_id\r\n\t\t\r\n\t\t\r\n    where cast(VISIT_DETAIL_START_DATE as date) > cast(cdmTable.visit_detail_end_date as date)\r\n\t) violated_rows\r\n) violated_row_count,\r\n(\r\n\tSELECT COUNT_BIG(*) AS num_rows\r\n\tFROM cdm_ibm_mdcd_v993.dbo.VISIT_DETAIL cdmTable\r\n\t\r\n) denominator\r\n;\r\n","CHECK_NAME":"plausibleTemporalAfter","CHECK_LEVEL":"FIELD","CHECK_DESCRIPTION":"The number and percent of records with a value in the visit_detail_end_date field of the VISIT_DETAIL that occurs prior to the date in the VISIT_DETAIL_START_DATE field of the VISIT_OCCURRENCE table.","CDM_TABLE_NAME":"VISIT_DETAIL","CDM_FIELD_NAME":"visit_detail_end_date","SQL_FILE":"field_plausible_temporal_after.sql","CATEGORY":"Plausibility","SUBCATEGORY":"Temporal","CONTEXT":"Verification","checkId":1090,"FAILED":0,"THRESHOLD_VALUE":1,"_row":"16.25"},{"NUM_VIOLATED_ROWS":0,"PCT_VIOLATED_ROWS":0,"NUM_DENOMINATOR_ROWS":1957264378,"EXECUTION_TIME":"2.010902 secs","QUERY_TEXT":"\r\n/*********\r\nPLAUSIBLE_TEMPORAL_AFTER\r\nget number of records and the proportion to total number of eligible records with datetimes that do not occur on or after their corresponding datetimes\r\n\r\nParameters used in this template:\r\ncdmDatabaseSchema = cdm_ibm_mdcd_v993.dbo\r\ncdmTableName = VISIT_DETAIL\r\ncdmFieldName = visit_detail_end_datetime\r\nplausibleTemporalAfterTableName = VISIT_OCCURRENCE\r\nplausibleTemporalAfterFieldName = VISIT_DETAIL_START_DATETIME\r\n\r\n**********/\r\n\r\nSELECT num_violated_rows, CASE WHEN denominator.num_rows = 0 THEN 0 ELSE 1.0*num_violated_rows/denominator.num_rows END  AS pct_violated_rows, \r\n  denominator.num_rows as num_denominator_rows\r\nFROM\r\n(\r\n\tSELECT COUNT_BIG(violated_rows.violating_field) AS num_violated_rows\r\n\tFROM\r\n\t(\r\n\t\tSELECT 'VISIT_DETAIL.visit_detail_end_datetime' AS violating_field, cdmTable.*\r\n    from cdm_ibm_mdcd_v993.dbo.VISIT_DETAIL cdmTable\r\n    \r\n\t\tjoin cdm_ibm_mdcd_v993.dbo.VISIT_OCCURRENCE plausibleTable\r\n\t\t\ton cdmTable.person_id = plausibleTable.person_id\r\n\t\t\r\n\t\t\r\n    where cast(VISIT_DETAIL_START_DATETIME as date) > cast(cdmTable.visit_detail_end_datetime as date)\r\n\t) violated_rows\r\n) violated_row_count,\r\n(\r\n\tSELECT COUNT_BIG(*) AS num_rows\r\n\tFROM cdm_ibm_mdcd_v993.dbo.VISIT_DETAIL cdmTable\r\n\t\r\n) denominator\r\n;\r\n","CHECK_NAME":"plausibleTemporalAfter","CHECK_LEVEL":"FIELD","CHECK_DESCRIPTION":"The number and percent of records with a value in the visit_detail_end_datetime field of the VISIT_DETAIL that occurs prior to the date in the VISIT_DETAIL_START_DATETIME field of the VISIT_OCCURRENCE table.","CDM_TABLE_NAME":"VISIT_DETAIL","CDM_FIELD_NAME":"visit_detail_end_datetime","SQL_FILE":"field_plausible_temporal_after.sql","CATEGORY":"Plausibility","SUBCATEGORY":"Temporal","CONTEXT":"Verification","checkId":1091,"FAILED":0,"THRESHOLD_VALUE":1,"_row":"16.26"},{"NUM_VIOLATED_ROWS":0,"PCT_VIOLATED_ROWS":0,"NUM_DENOMINATOR_ROWS":2269399531,"EXECUTION_TIME":"3.422904 secs","QUERY_TEXT":"\r\n/*********\r\nPLAUSIBLE_TEMPORAL_AFTER\r\nget number of records and the proportion to total number of eligible records with datetimes that do not occur on or after their corresponding datetimes\r\n\r\nParameters used in this template:\r\ncdmDatabaseSchema = cdm_ibm_mdcd_v993.dbo\r\ncdmTableName = OBSERVATION\r\ncdmFieldName = observation_date\r\nplausibleTemporalAfterTableName = PERSON\r\nplausibleTemporalAfterFieldName = BIRTH_DATETIME\r\n\r\n**********/\r\n\r\nSELECT num_violated_rows, CASE WHEN denominator.num_rows = 0 THEN 0 ELSE 1.0*num_violated_rows/denominator.num_rows END  AS pct_violated_rows, \r\n  denominator.num_rows as num_denominator_rows\r\nFROM\r\n(\r\n\tSELECT COUNT_BIG(violated_rows.violating_field) AS num_violated_rows\r\n\tFROM\r\n\t(\r\n\t\tSELECT 'OBSERVATION.observation_date' AS violating_field, cdmTable.*\r\n    from cdm_ibm_mdcd_v993.dbo.OBSERVATION cdmTable\r\n    \r\n\t\tjoin cdm_ibm_mdcd_v993.dbo.PERSON plausibleTable\r\n\t\t\ton cdmTable.person_id = plausibleTable.person_id\r\n\t\t\r\n\t\t\r\n    where cast(BIRTH_DATETIME as date) > cast(cdmTable.observation_date as date)\r\n\t) violated_rows\r\n) violated_row_count,\r\n(\r\n\tSELECT COUNT_BIG(*) AS num_rows\r\n\tFROM cdm_ibm_mdcd_v993.dbo.OBSERVATION cdmTable\r\n\t\r\n) denominator\r\n;\r\n","CHECK_NAME":"plausibleTemporalAfter","CHECK_LEVEL":"FIELD","CHECK_DESCRIPTION":"The number and percent of records with a value in the observation_date field of the OBSERVATION that occurs prior to the date in the BIRTH_DATETIME field of the PERSON table.","CDM_TABLE_NAME":"OBSERVATION","CDM_FIELD_NAME":"observation_date","SQL_FILE":"field_plausible_temporal_after.sql","CATEGORY":"Plausibility","SUBCATEGORY":"Temporal","CONTEXT":"Verification","checkId":1092,"FAILED":0,"THRESHOLD_VALUE":1,"_row":"16.27"},{"NUM_VIOLATED_ROWS":0,"PCT_VIOLATED_ROWS":0,"NUM_DENOMINATOR_ROWS":2269399531,"EXECUTION_TIME":"2.975911 secs","QUERY_TEXT":"\r\n/*********\r\nPLAUSIBLE_TEMPORAL_AFTER\r\nget number of records and the proportion to total number of eligible records with datetimes that do not occur on or after their corresponding datetimes\r\n\r\nParameters used in this template:\r\ncdmDatabaseSchema = cdm_ibm_mdcd_v993.dbo\r\ncdmTableName = OBSERVATION\r\ncdmFieldName = observation_datetime\r\nplausibleTemporalAfterTableName = PERSON\r\nplausibleTemporalAfterFieldName = BIRTH_DATETIME\r\n\r\n**********/\r\n\r\nSELECT num_violated_rows, CASE WHEN denominator.num_rows = 0 THEN 0 ELSE 1.0*num_violated_rows/denominator.num_rows END  AS pct_violated_rows, \r\n  denominator.num_rows as num_denominator_rows\r\nFROM\r\n(\r\n\tSELECT COUNT_BIG(violated_rows.violating_field) AS num_violated_rows\r\n\tFROM\r\n\t(\r\n\t\tSELECT 'OBSERVATION.observation_datetime' AS violating_field, cdmTable.*\r\n    from cdm_ibm_mdcd_v993.dbo.OBSERVATION cdmTable\r\n    \r\n\t\tjoin cdm_ibm_mdcd_v993.dbo.PERSON plausibleTable\r\n\t\t\ton cdmTable.person_id = plausibleTable.person_id\r\n\t\t\r\n\t\t\r\n    where cast(BIRTH_DATETIME as date) > cast(cdmTable.observation_datetime as date)\r\n\t) violated_rows\r\n) violated_row_count,\r\n(\r\n\tSELECT COUNT_BIG(*) AS num_rows\r\n\tFROM cdm_ibm_mdcd_v993.dbo.OBSERVATION cdmTable\r\n\t\r\n) denominator\r\n;\r\n","CHECK_NAME":"plausibleTemporalAfter","CHECK_LEVEL":"FIELD","CHECK_DESCRIPTION":"The number and percent of records with a value in the observation_datetime field of the OBSERVATION that occurs prior to the date in the BIRTH_DATETIME field of the PERSON table.","CDM_TABLE_NAME":"OBSERVATION","CDM_FIELD_NAME":"observation_datetime","SQL_FILE":"field_plausible_temporal_after.sql","CATEGORY":"Plausibility","SUBCATEGORY":"Temporal","CONTEXT":"Verification","checkId":1093,"FAILED":0,"THRESHOLD_VALUE":1,"_row":"16.28"},{"NUM_VIOLATED_ROWS":0,"PCT_VIOLATED_ROWS":0,"NUM_DENOMINATOR_ROWS":65783668,"EXECUTION_TIME":"2.672923 secs","QUERY_TEXT":"\r\n/*********\r\nPLAUSIBLE_TEMPORAL_AFTER\r\nget number of records and the proportion to total number of eligible records with datetimes that do not occur on or after their corresponding datetimes\r\n\r\nParameters used in this template:\r\ncdmDatabaseSchema = cdm_ibm_mdcd_v993.dbo\r\ncdmTableName = PAYER_PLAN_PERIOD\r\ncdmFieldName = payer_plan_period_end_date\r\nplausibleTemporalAfterTableName = PAYER_PLAN_PERIOD\r\nplausibleTemporalAfterFieldName = PAYER_PLAN_PERIOD_START_DATE\r\n\r\n**********/\r\n\r\nSELECT num_violated_rows, CASE WHEN denominator.num_rows = 0 THEN 0 ELSE 1.0*num_violated_rows/denominator.num_rows END  AS pct_violated_rows, \r\n  denominator.num_rows as num_denominator_rows\r\nFROM\r\n(\r\n\tSELECT COUNT_BIG(violated_rows.violating_field) AS num_violated_rows\r\n\tFROM\r\n\t(\r\n\t\tSELECT 'PAYER_PLAN_PERIOD.payer_plan_period_end_date' AS violating_field, cdmTable.*\r\n    from cdm_ibm_mdcd_v993.dbo.PAYER_PLAN_PERIOD cdmTable\r\n    \r\n\t\t\r\n    where cast(PAYER_PLAN_PERIOD_START_DATE as date) > cast(cdmTable.payer_plan_period_end_date as date)\r\n\t) violated_rows\r\n) violated_row_count,\r\n(\r\n\tSELECT COUNT_BIG(*) AS num_rows\r\n\tFROM cdm_ibm_mdcd_v993.dbo.PAYER_PLAN_PERIOD cdmTable\r\n\t\r\n) denominator\r\n;\r\n","CHECK_NAME":"plausibleTemporalAfter","CHECK_LEVEL":"FIELD","CHECK_DESCRIPTION":"The number and percent of records with a value in the payer_plan_period_end_date field of the PAYER_PLAN_PERIOD that occurs prior to the date in the PAYER_PLAN_PERIOD_START_DATE field of the PAYER_PLAN_PERIOD table.","CDM_TABLE_NAME":"PAYER_PLAN_PERIOD","CDM_FIELD_NAME":"payer_plan_period_end_date","SQL_FILE":"field_plausible_temporal_after.sql","CATEGORY":"Plausibility","SUBCATEGORY":"Temporal","CONTEXT":"Verification","checkId":1094,"FAILED":0,"THRESHOLD_VALUE":1,"_row":"16.29"},{"NUM_VIOLATED_ROWS":0,"PCT_VIOLATED_ROWS":0,"NUM_DENOMINATOR_ROWS":573389325,"EXECUTION_TIME":"3.173939 secs","QUERY_TEXT":"\r\n/*********\r\nPLAUSIBLE_TEMPORAL_AFTER\r\nget number of records and the proportion to total number of eligible records with datetimes that do not occur on or after their corresponding datetimes\r\n\r\nParameters used in this template:\r\ncdmDatabaseSchema = cdm_ibm_mdcd_v993.dbo\r\ncdmTableName = DRUG_ERA\r\ncdmFieldName = drug_era_start_date\r\nplausibleTemporalAfterTableName = PERSON\r\nplausibleTemporalAfterFieldName = BIRTH_DATETIME\r\n\r\n**********/\r\n\r\nSELECT num_violated_rows, CASE WHEN denominator.num_rows = 0 THEN 0 ELSE 1.0*num_violated_rows/denominator.num_rows END  AS pct_violated_rows, \r\n  denominator.num_rows as num_denominator_rows\r\nFROM\r\n(\r\n\tSELECT COUNT_BIG(violated_rows.violating_field) AS num_violated_rows\r\n\tFROM\r\n\t(\r\n\t\tSELECT 'DRUG_ERA.drug_era_start_date' AS violating_field, cdmTable.*\r\n    from cdm_ibm_mdcd_v993.dbo.DRUG_ERA cdmTable\r\n    \r\n\t\tjoin cdm_ibm_mdcd_v993.dbo.PERSON plausibleTable\r\n\t\t\ton cdmTable.person_id = plausibleTable.person_id\r\n\t\t\r\n\t\t\r\n    where cast(BIRTH_DATETIME as date) > cast(cdmTable.drug_era_start_date as date)\r\n\t) violated_rows\r\n) violated_row_count,\r\n(\r\n\tSELECT COUNT_BIG(*) AS num_rows\r\n\tFROM cdm_ibm_mdcd_v993.dbo.DRUG_ERA cdmTable\r\n\t\r\n) denominator\r\n;\r\n","CHECK_NAME":"plausibleTemporalAfter","CHECK_LEVEL":"FIELD","CHECK_DESCRIPTION":"The number and percent of records with a value in the drug_era_start_date field of the DRUG_ERA that occurs prior to the date in the BIRTH_DATETIME field of the PERSON table.","CDM_TABLE_NAME":"DRUG_ERA","CDM_FIELD_NAME":"drug_era_start_date","SQL_FILE":"field_plausible_temporal_after.sql","CATEGORY":"Plausibility","SUBCATEGORY":"Temporal","CONTEXT":"Verification","checkId":1095,"FAILED":0,"THRESHOLD_VALUE":1,"_row":"16.30"},{"NUM_VIOLATED_ROWS":0,"PCT_VIOLATED_ROWS":0,"NUM_DENOMINATOR_ROWS":573389325,"EXECUTION_TIME":"1.054969 secs","QUERY_TEXT":"\r\n/*********\r\nPLAUSIBLE_TEMPORAL_AFTER\r\nget number of records and the proportion to total number of eligible records with datetimes that do not occur on or after their corresponding datetimes\r\n\r\nParameters used in this template:\r\ncdmDatabaseSchema = cdm_ibm_mdcd_v993.dbo\r\ncdmTableName = DRUG_ERA\r\ncdmFieldName = drug_era_end_date\r\nplausibleTemporalAfterTableName = DRUG_ERA\r\nplausibleTemporalAfterFieldName = DRUG_ERA_START_DATE\r\n\r\n**********/\r\n\r\nSELECT num_violated_rows, CASE WHEN denominator.num_rows = 0 THEN 0 ELSE 1.0*num_violated_rows/denominator.num_rows END  AS pct_violated_rows, \r\n  denominator.num_rows as num_denominator_rows\r\nFROM\r\n(\r\n\tSELECT COUNT_BIG(violated_rows.violating_field) AS num_violated_rows\r\n\tFROM\r\n\t(\r\n\t\tSELECT 'DRUG_ERA.drug_era_end_date' AS violating_field, cdmTable.*\r\n    from cdm_ibm_mdcd_v993.dbo.DRUG_ERA cdmTable\r\n    \r\n\t\t\r\n    where cast(DRUG_ERA_START_DATE as date) > cast(cdmTable.drug_era_end_date as date)\r\n\t) violated_rows\r\n) violated_row_count,\r\n(\r\n\tSELECT COUNT_BIG(*) AS num_rows\r\n\tFROM cdm_ibm_mdcd_v993.dbo.DRUG_ERA cdmTable\r\n\t\r\n) denominator\r\n;\r\n","CHECK_NAME":"plausibleTemporalAfter","CHECK_LEVEL":"FIELD","CHECK_DESCRIPTION":"The number and percent of records with a value in the drug_era_end_date field of the DRUG_ERA that occurs prior to the date in the DRUG_ERA_START_DATE field of the DRUG_ERA table.","CDM_TABLE_NAME":"DRUG_ERA","CDM_FIELD_NAME":"drug_era_end_date","SQL_FILE":"field_plausible_temporal_after.sql","CATEGORY":"Plausibility","SUBCATEGORY":"Temporal","CONTEXT":"Verification","checkId":1096,"FAILED":0,"THRESHOLD_VALUE":1,"_row":"16.31"},{"NUM_VIOLATED_ROWS":0,"PCT_VIOLATED_ROWS":0,"NUM_DENOMINATOR_ROWS":1056178461,"EXECUTION_TIME":"1.932943 secs","QUERY_TEXT":"\r\n/*********\r\nPLAUSIBLE_TEMPORAL_AFTER\r\nget number of records and the proportion to total number of eligible records with datetimes that do not occur on or after their corresponding datetimes\r\n\r\nParameters used in this template:\r\ncdmDatabaseSchema = cdm_ibm_mdcd_v993.dbo\r\ncdmTableName = CONDITION_ERA\r\ncdmFieldName = condition_era_start_date\r\nplausibleTemporalAfterTableName = PERSON\r\nplausibleTemporalAfterFieldName = BIRTH_DATETIME\r\n\r\n**********/\r\n\r\nSELECT num_violated_rows, CASE WHEN denominator.num_rows = 0 THEN 0 ELSE 1.0*num_violated_rows/denominator.num_rows END  AS pct_violated_rows, \r\n  denominator.num_rows as num_denominator_rows\r\nFROM\r\n(\r\n\tSELECT COUNT_BIG(violated_rows.violating_field) AS num_violated_rows\r\n\tFROM\r\n\t(\r\n\t\tSELECT 'CONDITION_ERA.condition_era_start_date' AS violating_field, cdmTable.*\r\n    from cdm_ibm_mdcd_v993.dbo.CONDITION_ERA cdmTable\r\n    \r\n\t\tjoin cdm_ibm_mdcd_v993.dbo.PERSON plausibleTable\r\n\t\t\ton cdmTable.person_id = plausibleTable.person_id\r\n\t\t\r\n\t\t\r\n    where cast(BIRTH_DATETIME as date) > cast(cdmTable.condition_era_start_date as date)\r\n\t) violated_rows\r\n) violated_row_count,\r\n(\r\n\tSELECT COUNT_BIG(*) AS num_rows\r\n\tFROM cdm_ibm_mdcd_v993.dbo.CONDITION_ERA cdmTable\r\n\t\r\n) denominator\r\n;\r\n","CHECK_NAME":"plausibleTemporalAfter","CHECK_LEVEL":"FIELD","CHECK_DESCRIPTION":"The number and percent of records with a value in the condition_era_start_date field of the CONDITION_ERA that occurs prior to the date in the BIRTH_DATETIME field of the PERSON table.","CDM_TABLE_NAME":"CONDITION_ERA","CDM_FIELD_NAME":"condition_era_start_date","SQL_FILE":"field_plausible_temporal_after.sql","CATEGORY":"Plausibility","SUBCATEGORY":"Temporal","CONTEXT":"Verification","checkId":1097,"FAILED":0,"THRESHOLD_VALUE":1,"_row":"16.32"},{"NUM_VIOLATED_ROWS":0,"PCT_VIOLATED_ROWS":0,"NUM_DENOMINATOR_ROWS":1056178461,"EXECUTION_TIME":"1.750953 secs","QUERY_TEXT":"\r\n/*********\r\nPLAUSIBLE_TEMPORAL_AFTER\r\nget number of records and the proportion to total number of eligible records with datetimes that do not occur on or after their corresponding datetimes\r\n\r\nParameters used in this template:\r\ncdmDatabaseSchema = cdm_ibm_mdcd_v993.dbo\r\ncdmTableName = CONDITION_ERA\r\ncdmFieldName = condition_era_end_date\r\nplausibleTemporalAfterTableName = PERSON\r\nplausibleTemporalAfterFieldName = BIRTH_DATETIME\r\n\r\n**********/\r\n\r\nSELECT num_violated_rows, CASE WHEN denominator.num_rows = 0 THEN 0 ELSE 1.0*num_violated_rows/denominator.num_rows END  AS pct_violated_rows, \r\n  denominator.num_rows as num_denominator_rows\r\nFROM\r\n(\r\n\tSELECT COUNT_BIG(violated_rows.violating_field) AS num_violated_rows\r\n\tFROM\r\n\t(\r\n\t\tSELECT 'CONDITION_ERA.condition_era_end_date' AS violating_field, cdmTable.*\r\n    from cdm_ibm_mdcd_v993.dbo.CONDITION_ERA cdmTable\r\n    \r\n\t\tjoin cdm_ibm_mdcd_v993.dbo.PERSON plausibleTable\r\n\t\t\ton cdmTable.person_id = plausibleTable.person_id\r\n\t\t\r\n\t\t\r\n    where cast(BIRTH_DATETIME as date) > cast(cdmTable.condition_era_end_date as date)\r\n\t) violated_rows\r\n) violated_row_count,\r\n(\r\n\tSELECT COUNT_BIG(*) AS num_rows\r\n\tFROM cdm_ibm_mdcd_v993.dbo.CONDITION_ERA cdmTable\r\n\t\r\n) denominator\r\n;\r\n","CHECK_NAME":"plausibleTemporalAfter","CHECK_LEVEL":"FIELD","CHECK_DESCRIPTION":"The number and percent of records with a value in the condition_era_end_date field of the CONDITION_ERA that occurs prior to the date in the BIRTH_DATETIME field of the PERSON table.","CDM_TABLE_NAME":"CONDITION_ERA","CDM_FIELD_NAME":"condition_era_end_date","SQL_FILE":"field_plausible_temporal_after.sql","CATEGORY":"Plausibility","SUBCATEGORY":"Temporal","CONTEXT":"Verification","checkId":1098,"FAILED":0,"THRESHOLD_VALUE":1,"_row":"16.33"},{"NUM_VIOLATED_ROWS":2533,"PCT_VIOLATED_ROWS":0.0058,"NUM_DENOMINATOR_ROWS":437237,"EXECUTION_TIME":"0.998960 secs","QUERY_TEXT":"\r\n/*********\r\nPLAUSIBLE_DURING_LIFE\r\nget number of events that occur after death event (PLAUSIBLE_DURING_LIFE == Yes)\r\n\r\nParameters used in this template:\r\ncdmDatabaseSchema = cdm_ibm_mdcd_v993.dbo\r\ncdmTableName = OBSERVATION_PERIOD\r\ncdmFieldName = observation_period_start_date\r\n\r\n**********/\r\n\r\n\r\nSELECT num_violated_rows, CASE WHEN denominator.num_rows = 0 THEN 0 ELSE 1.0*num_violated_rows/denominator.num_rows END  AS pct_violated_rows, \r\n  denominator.num_rows as num_denominator_rows\r\nFROM\r\n(\r\n\tSELECT COUNT_BIG(violated_rows.violating_field) AS num_violated_rows\r\n\tFROM\r\n\t(\r\n\t\tSELECT 'OBSERVATION_PERIOD.observation_period_start_date' AS violating_field, cdmTable.*\r\n    from cdm_ibm_mdcd_v993.dbo.OBSERVATION_PERIOD cdmTable\r\n    \r\n    join cdm_ibm_mdcd_v993.dbo.death de on cdmTable.person_id = de.person_id\r\n    where cast(cdmTable.observation_period_start_date as date) > dateadd(day, 60, cast(de.death_date as date)) \r\n\t) violated_rows\r\n) violated_row_count,\r\n(\r\n\tSELECT COUNT_BIG(*) AS num_rows\r\n\tFROM cdm_ibm_mdcd_v993.dbo.OBSERVATION_PERIOD cdmTable\r\n\t\r\n\twhere person_id in\r\n\t( select person_id from cdm_ibm_mdcd_v993.dbo.death )\r\n) denominator\r\n;\r\n","CHECK_NAME":"plausibleDuringLife","CHECK_LEVEL":"FIELD","CHECK_DESCRIPTION":"If yes, the number and percent of records with a date value in the observation_period_start_date field of the OBSERVATION_PERIOD table that occurs after death.","CDM_TABLE_NAME":"OBSERVATION_PERIOD","CDM_FIELD_NAME":"observation_period_start_date","SQL_FILE":"field_plausible_during_life.sql","CATEGORY":"Plausibility","SUBCATEGORY":"Temporal","CONTEXT":"Verification","checkId":1099,"FAILED":0,"THRESHOLD_VALUE":1,"_row":"17.1"},{"NUM_VIOLATED_ROWS":70108,"PCT_VIOLATED_ROWS":0.1603,"NUM_DENOMINATOR_ROWS":437237,"EXECUTION_TIME":"0.906973 secs","QUERY_TEXT":"\r\n/*********\r\nPLAUSIBLE_DURING_LIFE\r\nget number of events that occur after death event (PLAUSIBLE_DURING_LIFE == Yes)\r\n\r\nParameters used in this template:\r\ncdmDatabaseSchema = cdm_ibm_mdcd_v993.dbo\r\ncdmTableName = OBSERVATION_PERIOD\r\ncdmFieldName = observation_period_end_date\r\n\r\n**********/\r\n\r\n\r\nSELECT num_violated_rows, CASE WHEN denominator.num_rows = 0 THEN 0 ELSE 1.0*num_violated_rows/denominator.num_rows END  AS pct_violated_rows, \r\n  denominator.num_rows as num_denominator_rows\r\nFROM\r\n(\r\n\tSELECT COUNT_BIG(violated_rows.violating_field) AS num_violated_rows\r\n\tFROM\r\n\t(\r\n\t\tSELECT 'OBSERVATION_PERIOD.observation_period_end_date' AS violating_field, cdmTable.*\r\n    from cdm_ibm_mdcd_v993.dbo.OBSERVATION_PERIOD cdmTable\r\n    \r\n    join cdm_ibm_mdcd_v993.dbo.death de on cdmTable.person_id = de.person_id\r\n    where cast(cdmTable.observation_period_end_date as date) > dateadd(day, 60, cast(de.death_date as date)) \r\n\t) violated_rows\r\n) violated_row_count,\r\n(\r\n\tSELECT COUNT_BIG(*) AS num_rows\r\n\tFROM cdm_ibm_mdcd_v993.dbo.OBSERVATION_PERIOD cdmTable\r\n\t\r\n\twhere person_id in\r\n\t( select person_id from cdm_ibm_mdcd_v993.dbo.death )\r\n) denominator\r\n;\r\n","CHECK_NAME":"plausibleDuringLife","CHECK_LEVEL":"FIELD","CHECK_DESCRIPTION":"If yes, the number and percent of records with a date value in the observation_period_end_date field of the OBSERVATION_PERIOD table that occurs after death.","CDM_TABLE_NAME":"OBSERVATION_PERIOD","CDM_FIELD_NAME":"observation_period_end_date","SQL_FILE":"field_plausible_during_life.sql","CATEGORY":"Plausibility","SUBCATEGORY":"Temporal","CONTEXT":"Verification","checkId":1100,"FAILED":1,"THRESHOLD_VALUE":1,"_row":"17.2"},{"NUM_VIOLATED_ROWS":0,"PCT_VIOLATED_ROWS":0,"NUM_DENOMINATOR_ROWS":63050344,"EXECUTION_TIME":"1.501966 secs","QUERY_TEXT":"\r\n/*********\r\nPLAUSIBLE_DURING_LIFE\r\nget number of events that occur after death event (PLAUSIBLE_DURING_LIFE == Yes)\r\n\r\nParameters used in this template:\r\ncdmDatabaseSchema = cdm_ibm_mdcd_v993.dbo\r\ncdmTableName = VISIT_OCCURRENCE\r\ncdmFieldName = visit_start_date\r\n\r\n**********/\r\n\r\n\r\nSELECT num_violated_rows, CASE WHEN denominator.num_rows = 0 THEN 0 ELSE 1.0*num_violated_rows/denominator.num_rows END  AS pct_violated_rows, \r\n  denominator.num_rows as num_denominator_rows\r\nFROM\r\n(\r\n\tSELECT COUNT_BIG(violated_rows.violating_field) AS num_violated_rows\r\n\tFROM\r\n\t(\r\n\t\tSELECT 'VISIT_OCCURRENCE.visit_start_date' AS violating_field, cdmTable.*\r\n    from cdm_ibm_mdcd_v993.dbo.VISIT_OCCURRENCE cdmTable\r\n    \r\n    join cdm_ibm_mdcd_v993.dbo.death de on cdmTable.person_id = de.person_id\r\n    where cast(cdmTable.visit_start_date as date) > dateadd(day, 60, cast(de.death_date as date)) \r\n\t) violated_rows\r\n) violated_row_count,\r\n(\r\n\tSELECT COUNT_BIG(*) AS num_rows\r\n\tFROM cdm_ibm_mdcd_v993.dbo.VISIT_OCCURRENCE cdmTable\r\n\t\r\n\twhere person_id in\r\n\t( select person_id from cdm_ibm_mdcd_v993.dbo.death )\r\n) denominator\r\n;\r\n","CHECK_NAME":"plausibleDuringLife","CHECK_LEVEL":"FIELD","CHECK_DESCRIPTION":"If yes, the number and percent of records with a date value in the visit_start_date field of the VISIT_OCCURRENCE table that occurs after death.","CDM_TABLE_NAME":"VISIT_OCCURRENCE","CDM_FIELD_NAME":"visit_start_date","SQL_FILE":"field_plausible_during_life.sql","CATEGORY":"Plausibility","SUBCATEGORY":"Temporal","CONTEXT":"Verification","checkId":1101,"FAILED":0,"THRESHOLD_VALUE":1,"_row":"17.3"},{"NUM_VIOLATED_ROWS":0,"PCT_VIOLATED_ROWS":0,"NUM_DENOMINATOR_ROWS":63050344,"EXECUTION_TIME":"0.873936 secs","QUERY_TEXT":"\r\n/*********\r\nPLAUSIBLE_DURING_LIFE\r\nget number of events that occur after death event (PLAUSIBLE_DURING_LIFE == Yes)\r\n\r\nParameters used in this template:\r\ncdmDatabaseSchema = cdm_ibm_mdcd_v993.dbo\r\ncdmTableName = VISIT_OCCURRENCE\r\ncdmFieldName = visit_start_datetime\r\n\r\n**********/\r\n\r\n\r\nSELECT num_violated_rows, CASE WHEN denominator.num_rows = 0 THEN 0 ELSE 1.0*num_violated_rows/denominator.num_rows END  AS pct_violated_rows, \r\n  denominator.num_rows as num_denominator_rows\r\nFROM\r\n(\r\n\tSELECT COUNT_BIG(violated_rows.violating_field) AS num_violated_rows\r\n\tFROM\r\n\t(\r\n\t\tSELECT 'VISIT_OCCURRENCE.visit_start_datetime' AS violating_field, cdmTable.*\r\n    from cdm_ibm_mdcd_v993.dbo.VISIT_OCCURRENCE cdmTable\r\n    \r\n    join cdm_ibm_mdcd_v993.dbo.death de on cdmTable.person_id = de.person_id\r\n    where cast(cdmTable.visit_start_datetime as date) > dateadd(day, 60, cast(de.death_date as date)) \r\n\t) violated_rows\r\n) violated_row_count,\r\n(\r\n\tSELECT COUNT_BIG(*) AS num_rows\r\n\tFROM cdm_ibm_mdcd_v993.dbo.VISIT_OCCURRENCE cdmTable\r\n\t\r\n\twhere person_id in\r\n\t( select person_id from cdm_ibm_mdcd_v993.dbo.death )\r\n) denominator\r\n;\r\n","CHECK_NAME":"plausibleDuringLife","CHECK_LEVEL":"FIELD","CHECK_DESCRIPTION":"If yes, the number and percent of records with a date value in the visit_start_datetime field of the VISIT_OCCURRENCE table that occurs after death.","CDM_TABLE_NAME":"VISIT_OCCURRENCE","CDM_FIELD_NAME":"visit_start_datetime","SQL_FILE":"field_plausible_during_life.sql","CATEGORY":"Plausibility","SUBCATEGORY":"Temporal","CONTEXT":"Verification","checkId":1102,"FAILED":0,"THRESHOLD_VALUE":1,"_row":"17.4"},{"NUM_VIOLATED_ROWS":13,"PCT_VIOLATED_ROWS":2.0618e-007,"NUM_DENOMINATOR_ROWS":63050344,"EXECUTION_TIME":"1.857949 secs","QUERY_TEXT":"\r\n/*********\r\nPLAUSIBLE_DURING_LIFE\r\nget number of events that occur after death event (PLAUSIBLE_DURING_LIFE == Yes)\r\n\r\nParameters used in this template:\r\ncdmDatabaseSchema = cdm_ibm_mdcd_v993.dbo\r\ncdmTableName = VISIT_OCCURRENCE\r\ncdmFieldName = visit_end_date\r\n\r\n**********/\r\n\r\n\r\nSELECT num_violated_rows, CASE WHEN denominator.num_rows = 0 THEN 0 ELSE 1.0*num_violated_rows/denominator.num_rows END  AS pct_violated_rows, \r\n  denominator.num_rows as num_denominator_rows\r\nFROM\r\n(\r\n\tSELECT COUNT_BIG(violated_rows.violating_field) AS num_violated_rows\r\n\tFROM\r\n\t(\r\n\t\tSELECT 'VISIT_OCCURRENCE.visit_end_date' AS violating_field, cdmTable.*\r\n    from cdm_ibm_mdcd_v993.dbo.VISIT_OCCURRENCE cdmTable\r\n    \r\n    join cdm_ibm_mdcd_v993.dbo.death de on cdmTable.person_id = de.person_id\r\n    where cast(cdmTable.visit_end_date as date) > dateadd(day, 60, cast(de.death_date as date)) \r\n\t) violated_rows\r\n) violated_row_count,\r\n(\r\n\tSELECT COUNT_BIG(*) AS num_rows\r\n\tFROM cdm_ibm_mdcd_v993.dbo.VISIT_OCCURRENCE cdmTable\r\n\t\r\n\twhere person_id in\r\n\t( select person_id from cdm_ibm_mdcd_v993.dbo.death )\r\n) denominator\r\n;\r\n","CHECK_NAME":"plausibleDuringLife","CHECK_LEVEL":"FIELD","CHECK_DESCRIPTION":"If yes, the number and percent of records with a date value in the visit_end_date field of the VISIT_OCCURRENCE table that occurs after death.","CDM_TABLE_NAME":"VISIT_OCCURRENCE","CDM_FIELD_NAME":"visit_end_date","SQL_FILE":"field_plausible_during_life.sql","CATEGORY":"Plausibility","SUBCATEGORY":"Temporal","CONTEXT":"Verification","checkId":1103,"FAILED":0,"THRESHOLD_VALUE":1,"_row":"17.5"},{"NUM_VIOLATED_ROWS":0,"PCT_VIOLATED_ROWS":0,"NUM_DENOMINATOR_ROWS":63050344,"EXECUTION_TIME":"1.262973 secs","QUERY_TEXT":"\r\n/*********\r\nPLAUSIBLE_DURING_LIFE\r\nget number of events that occur after death event (PLAUSIBLE_DURING_LIFE == Yes)\r\n\r\nParameters used in this template:\r\ncdmDatabaseSchema = cdm_ibm_mdcd_v993.dbo\r\ncdmTableName = VISIT_OCCURRENCE\r\ncdmFieldName = visit_end_datetime\r\n\r\n**********/\r\n\r\n\r\nSELECT num_violated_rows, CASE WHEN denominator.num_rows = 0 THEN 0 ELSE 1.0*num_violated_rows/denominator.num_rows END  AS pct_violated_rows, \r\n  denominator.num_rows as num_denominator_rows\r\nFROM\r\n(\r\n\tSELECT COUNT_BIG(violated_rows.violating_field) AS num_violated_rows\r\n\tFROM\r\n\t(\r\n\t\tSELECT 'VISIT_OCCURRENCE.visit_end_datetime' AS violating_field, cdmTable.*\r\n    from cdm_ibm_mdcd_v993.dbo.VISIT_OCCURRENCE cdmTable\r\n    \r\n    join cdm_ibm_mdcd_v993.dbo.death de on cdmTable.person_id = de.person_id\r\n    where cast(cdmTable.visit_end_datetime as date) > dateadd(day, 60, cast(de.death_date as date)) \r\n\t) violated_rows\r\n) violated_row_count,\r\n(\r\n\tSELECT COUNT_BIG(*) AS num_rows\r\n\tFROM cdm_ibm_mdcd_v993.dbo.VISIT_OCCURRENCE cdmTable\r\n\t\r\n\twhere person_id in\r\n\t( select person_id from cdm_ibm_mdcd_v993.dbo.death )\r\n) denominator\r\n;\r\n","CHECK_NAME":"plausibleDuringLife","CHECK_LEVEL":"FIELD","CHECK_DESCRIPTION":"If yes, the number and percent of records with a date value in the visit_end_datetime field of the VISIT_OCCURRENCE table that occurs after death.","CDM_TABLE_NAME":"VISIT_OCCURRENCE","CDM_FIELD_NAME":"visit_end_datetime","SQL_FILE":"field_plausible_during_life.sql","CATEGORY":"Plausibility","SUBCATEGORY":"Temporal","CONTEXT":"Verification","checkId":1104,"FAILED":0,"THRESHOLD_VALUE":1,"_row":"17.6"},{"NUM_VIOLATED_ROWS":0,"PCT_VIOLATED_ROWS":0,"NUM_DENOMINATOR_ROWS":122125003,"EXECUTION_TIME":"2.526926 secs","QUERY_TEXT":"\r\n/*********\r\nPLAUSIBLE_DURING_LIFE\r\nget number of events that occur after death event (PLAUSIBLE_DURING_LIFE == Yes)\r\n\r\nParameters used in this template:\r\ncdmDatabaseSchema = cdm_ibm_mdcd_v993.dbo\r\ncdmTableName = CONDITION_OCCURRENCE\r\ncdmFieldName = condition_start_date\r\n\r\n**********/\r\n\r\n\r\nSELECT num_violated_rows, CASE WHEN denominator.num_rows = 0 THEN 0 ELSE 1.0*num_violated_rows/denominator.num_rows END  AS pct_violated_rows, \r\n  denominator.num_rows as num_denominator_rows\r\nFROM\r\n(\r\n\tSELECT COUNT_BIG(violated_rows.violating_field) AS num_violated_rows\r\n\tFROM\r\n\t(\r\n\t\tSELECT 'CONDITION_OCCURRENCE.condition_start_date' AS violating_field, cdmTable.*\r\n    from cdm_ibm_mdcd_v993.dbo.CONDITION_OCCURRENCE cdmTable\r\n    \r\n    join cdm_ibm_mdcd_v993.dbo.death de on cdmTable.person_id = de.person_id\r\n    where cast(cdmTable.condition_start_date as date) > dateadd(day, 60, cast(de.death_date as date)) \r\n\t) violated_rows\r\n) violated_row_count,\r\n(\r\n\tSELECT COUNT_BIG(*) AS num_rows\r\n\tFROM cdm_ibm_mdcd_v993.dbo.CONDITION_OCCURRENCE cdmTable\r\n\t\r\n\twhere person_id in\r\n\t( select person_id from cdm_ibm_mdcd_v993.dbo.death )\r\n) denominator\r\n;\r\n","CHECK_NAME":"plausibleDuringLife","CHECK_LEVEL":"FIELD","CHECK_DESCRIPTION":"If yes, the number and percent of records with a date value in the condition_start_date field of the CONDITION_OCCURRENCE table that occurs after death.","CDM_TABLE_NAME":"CONDITION_OCCURRENCE","CDM_FIELD_NAME":"condition_start_date","SQL_FILE":"field_plausible_during_life.sql","CATEGORY":"Plausibility","SUBCATEGORY":"Temporal","CONTEXT":"Verification","checkId":1105,"FAILED":0,"THRESHOLD_VALUE":1,"_row":"17.7"},{"NUM_VIOLATED_ROWS":0,"PCT_VIOLATED_ROWS":0,"NUM_DENOMINATOR_ROWS":122125003,"EXECUTION_TIME":"1.663959 secs","QUERY_TEXT":"\r\n/*********\r\nPLAUSIBLE_DURING_LIFE\r\nget number of events that occur after death event (PLAUSIBLE_DURING_LIFE == Yes)\r\n\r\nParameters used in this template:\r\ncdmDatabaseSchema = cdm_ibm_mdcd_v993.dbo\r\ncdmTableName = CONDITION_OCCURRENCE\r\ncdmFieldName = condition_start_datetime\r\n\r\n**********/\r\n\r\n\r\nSELECT num_violated_rows, CASE WHEN denominator.num_rows = 0 THEN 0 ELSE 1.0*num_violated_rows/denominator.num_rows END  AS pct_violated_rows, \r\n  denominator.num_rows as num_denominator_rows\r\nFROM\r\n(\r\n\tSELECT COUNT_BIG(violated_rows.violating_field) AS num_violated_rows\r\n\tFROM\r\n\t(\r\n\t\tSELECT 'CONDITION_OCCURRENCE.condition_start_datetime' AS violating_field, cdmTable.*\r\n    from cdm_ibm_mdcd_v993.dbo.CONDITION_OCCURRENCE cdmTable\r\n    \r\n    join cdm_ibm_mdcd_v993.dbo.death de on cdmTable.person_id = de.person_id\r\n    where cast(cdmTable.condition_start_datetime as date) > dateadd(day, 60, cast(de.death_date as date)) \r\n\t) violated_rows\r\n) violated_row_count,\r\n(\r\n\tSELECT COUNT_BIG(*) AS num_rows\r\n\tFROM cdm_ibm_mdcd_v993.dbo.CONDITION_OCCURRENCE cdmTable\r\n\t\r\n\twhere person_id in\r\n\t( select person_id from cdm_ibm_mdcd_v993.dbo.death )\r\n) denominator\r\n;\r\n","CHECK_NAME":"plausibleDuringLife","CHECK_LEVEL":"FIELD","CHECK_DESCRIPTION":"If yes, the number and percent of records with a date value in the condition_start_datetime field of the CONDITION_OCCURRENCE table that occurs after death.","CDM_TABLE_NAME":"CONDITION_OCCURRENCE","CDM_FIELD_NAME":"condition_start_datetime","SQL_FILE":"field_plausible_during_life.sql","CATEGORY":"Plausibility","SUBCATEGORY":"Temporal","CONTEXT":"Verification","checkId":1106,"FAILED":0,"THRESHOLD_VALUE":1,"_row":"17.8"},{"NUM_VIOLATED_ROWS":0,"PCT_VIOLATED_ROWS":0,"NUM_DENOMINATOR_ROWS":122125003,"EXECUTION_TIME":"1.839947 secs","QUERY_TEXT":"\r\n/*********\r\nPLAUSIBLE_DURING_LIFE\r\nget number of events that occur after death event (PLAUSIBLE_DURING_LIFE == Yes)\r\n\r\nParameters used in this template:\r\ncdmDatabaseSchema = cdm_ibm_mdcd_v993.dbo\r\ncdmTableName = CONDITION_OCCURRENCE\r\ncdmFieldName = condition_end_date\r\n\r\n**********/\r\n\r\n\r\nSELECT num_violated_rows, CASE WHEN denominator.num_rows = 0 THEN 0 ELSE 1.0*num_violated_rows/denominator.num_rows END  AS pct_violated_rows, \r\n  denominator.num_rows as num_denominator_rows\r\nFROM\r\n(\r\n\tSELECT COUNT_BIG(violated_rows.violating_field) AS num_violated_rows\r\n\tFROM\r\n\t(\r\n\t\tSELECT 'CONDITION_OCCURRENCE.condition_end_date' AS violating_field, cdmTable.*\r\n    from cdm_ibm_mdcd_v993.dbo.CONDITION_OCCURRENCE cdmTable\r\n    \r\n    join cdm_ibm_mdcd_v993.dbo.death de on cdmTable.person_id = de.person_id\r\n    where cast(cdmTable.condition_end_date as date) > dateadd(day, 60, cast(de.death_date as date)) \r\n\t) violated_rows\r\n) violated_row_count,\r\n(\r\n\tSELECT COUNT_BIG(*) AS num_rows\r\n\tFROM cdm_ibm_mdcd_v993.dbo.CONDITION_OCCURRENCE cdmTable\r\n\t\r\n\twhere person_id in\r\n\t( select person_id from cdm_ibm_mdcd_v993.dbo.death )\r\n) denominator\r\n;\r\n","CHECK_NAME":"plausibleDuringLife","CHECK_LEVEL":"FIELD","CHECK_DESCRIPTION":"If yes, the number and percent of records with a date value in the condition_end_date field of the CONDITION_OCCURRENCE table that occurs after death.","CDM_TABLE_NAME":"CONDITION_OCCURRENCE","CDM_FIELD_NAME":"condition_end_date","SQL_FILE":"field_plausible_during_life.sql","CATEGORY":"Plausibility","SUBCATEGORY":"Temporal","CONTEXT":"Verification","checkId":1107,"FAILED":0,"THRESHOLD_VALUE":1,"_row":"17.9"},{"NUM_VIOLATED_ROWS":0,"PCT_VIOLATED_ROWS":0,"NUM_DENOMINATOR_ROWS":122125003,"EXECUTION_TIME":"1.059968 secs","QUERY_TEXT":"\r\n/*********\r\nPLAUSIBLE_DURING_LIFE\r\nget number of events that occur after death event (PLAUSIBLE_DURING_LIFE == Yes)\r\n\r\nParameters used in this template:\r\ncdmDatabaseSchema = cdm_ibm_mdcd_v993.dbo\r\ncdmTableName = CONDITION_OCCURRENCE\r\ncdmFieldName = condition_end_datetime\r\n\r\n**********/\r\n\r\n\r\nSELECT num_violated_rows, CASE WHEN denominator.num_rows = 0 THEN 0 ELSE 1.0*num_violated_rows/denominator.num_rows END  AS pct_violated_rows, \r\n  denominator.num_rows as num_denominator_rows\r\nFROM\r\n(\r\n\tSELECT COUNT_BIG(violated_rows.violating_field) AS num_violated_rows\r\n\tFROM\r\n\t(\r\n\t\tSELECT 'CONDITION_OCCURRENCE.condition_end_datetime' AS violating_field, cdmTable.*\r\n    from cdm_ibm_mdcd_v993.dbo.CONDITION_OCCURRENCE cdmTable\r\n    \r\n    join cdm_ibm_mdcd_v993.dbo.death de on cdmTable.person_id = de.person_id\r\n    where cast(cdmTable.condition_end_datetime as date) > dateadd(day, 60, cast(de.death_date as date)) \r\n\t) violated_rows\r\n) violated_row_count,\r\n(\r\n\tSELECT COUNT_BIG(*) AS num_rows\r\n\tFROM cdm_ibm_mdcd_v993.dbo.CONDITION_OCCURRENCE cdmTable\r\n\t\r\n\twhere person_id in\r\n\t( select person_id from cdm_ibm_mdcd_v993.dbo.death )\r\n) denominator\r\n;\r\n","CHECK_NAME":"plausibleDuringLife","CHECK_LEVEL":"FIELD","CHECK_DESCRIPTION":"If yes, the number and percent of records with a date value in the condition_end_datetime field of the CONDITION_OCCURRENCE table that occurs after death.","CDM_TABLE_NAME":"CONDITION_OCCURRENCE","CDM_FIELD_NAME":"condition_end_datetime","SQL_FILE":"field_plausible_during_life.sql","CATEGORY":"Plausibility","SUBCATEGORY":"Temporal","CONTEXT":"Verification","checkId":1108,"FAILED":0,"THRESHOLD_VALUE":1,"_row":"17.10"},{"NUM_VIOLATED_ROWS":0,"PCT_VIOLATED_ROWS":0,"NUM_DENOMINATOR_ROWS":36806066,"EXECUTION_TIME":"1.660951 secs","QUERY_TEXT":"\r\n/*********\r\nPLAUSIBLE_DURING_LIFE\r\nget number of events that occur after death event (PLAUSIBLE_DURING_LIFE == Yes)\r\n\r\nParameters used in this template:\r\ncdmDatabaseSchema = cdm_ibm_mdcd_v993.dbo\r\ncdmTableName = DRUG_EXPOSURE\r\ncdmFieldName = drug_exposure_start_date\r\n\r\n**********/\r\n\r\n\r\nSELECT num_violated_rows, CASE WHEN denominator.num_rows = 0 THEN 0 ELSE 1.0*num_violated_rows/denominator.num_rows END  AS pct_violated_rows, \r\n  denominator.num_rows as num_denominator_rows\r\nFROM\r\n(\r\n\tSELECT COUNT_BIG(violated_rows.violating_field) AS num_violated_rows\r\n\tFROM\r\n\t(\r\n\t\tSELECT 'DRUG_EXPOSURE.drug_exposure_start_date' AS violating_field, cdmTable.*\r\n    from cdm_ibm_mdcd_v993.dbo.DRUG_EXPOSURE cdmTable\r\n    \r\n    join cdm_ibm_mdcd_v993.dbo.death de on cdmTable.person_id = de.person_id\r\n    where cast(cdmTable.drug_exposure_start_date as date) > dateadd(day, 60, cast(de.death_date as date)) \r\n\t) violated_rows\r\n) violated_row_count,\r\n(\r\n\tSELECT COUNT_BIG(*) AS num_rows\r\n\tFROM cdm_ibm_mdcd_v993.dbo.DRUG_EXPOSURE cdmTable\r\n\t\r\n\twhere person_id in\r\n\t( select person_id from cdm_ibm_mdcd_v993.dbo.death )\r\n) denominator\r\n;\r\n","CHECK_NAME":"plausibleDuringLife","CHECK_LEVEL":"FIELD","CHECK_DESCRIPTION":"If yes, the number and percent of records with a date value in the drug_exposure_start_date field of the DRUG_EXPOSURE table that occurs after death.","CDM_TABLE_NAME":"DRUG_EXPOSURE","CDM_FIELD_NAME":"drug_exposure_start_date","SQL_FILE":"field_plausible_during_life.sql","CATEGORY":"Plausibility","SUBCATEGORY":"Temporal","CONTEXT":"Verification","checkId":1109,"FAILED":0,"THRESHOLD_VALUE":1,"_row":"17.11"},{"NUM_VIOLATED_ROWS":0,"PCT_VIOLATED_ROWS":0,"NUM_DENOMINATOR_ROWS":36806066,"EXECUTION_TIME":"0.990970 secs","QUERY_TEXT":"\r\n/*********\r\nPLAUSIBLE_DURING_LIFE\r\nget number of events that occur after death event (PLAUSIBLE_DURING_LIFE == Yes)\r\n\r\nParameters used in this template:\r\ncdmDatabaseSchema = cdm_ibm_mdcd_v993.dbo\r\ncdmTableName = DRUG_EXPOSURE\r\ncdmFieldName = drug_exposure_start_datetime\r\n\r\n**********/\r\n\r\n\r\nSELECT num_violated_rows, CASE WHEN denominator.num_rows = 0 THEN 0 ELSE 1.0*num_violated_rows/denominator.num_rows END  AS pct_violated_rows, \r\n  denominator.num_rows as num_denominator_rows\r\nFROM\r\n(\r\n\tSELECT COUNT_BIG(violated_rows.violating_field) AS num_violated_rows\r\n\tFROM\r\n\t(\r\n\t\tSELECT 'DRUG_EXPOSURE.drug_exposure_start_datetime' AS violating_field, cdmTable.*\r\n    from cdm_ibm_mdcd_v993.dbo.DRUG_EXPOSURE cdmTable\r\n    \r\n    join cdm_ibm_mdcd_v993.dbo.death de on cdmTable.person_id = de.person_id\r\n    where cast(cdmTable.drug_exposure_start_datetime as date) > dateadd(day, 60, cast(de.death_date as date)) \r\n\t) violated_rows\r\n) violated_row_count,\r\n(\r\n\tSELECT COUNT_BIG(*) AS num_rows\r\n\tFROM cdm_ibm_mdcd_v993.dbo.DRUG_EXPOSURE cdmTable\r\n\t\r\n\twhere person_id in\r\n\t( select person_id from cdm_ibm_mdcd_v993.dbo.death )\r\n) denominator\r\n;\r\n","CHECK_NAME":"plausibleDuringLife","CHECK_LEVEL":"FIELD","CHECK_DESCRIPTION":"If yes, the number and percent of records with a date value in the drug_exposure_start_datetime field of the DRUG_EXPOSURE table that occurs after death.","CDM_TABLE_NAME":"DRUG_EXPOSURE","CDM_FIELD_NAME":"drug_exposure_start_datetime","SQL_FILE":"field_plausible_during_life.sql","CATEGORY":"Plausibility","SUBCATEGORY":"Temporal","CONTEXT":"Verification","checkId":1110,"FAILED":0,"THRESHOLD_VALUE":1,"_row":"17.12"},{"NUM_VIOLATED_ROWS":6619,"PCT_VIOLATED_ROWS":0.0002,"NUM_DENOMINATOR_ROWS":36806066,"EXECUTION_TIME":"1.158964 secs","QUERY_TEXT":"\r\n/*********\r\nPLAUSIBLE_DURING_LIFE\r\nget number of events that occur after death event (PLAUSIBLE_DURING_LIFE == Yes)\r\n\r\nParameters used in this template:\r\ncdmDatabaseSchema = cdm_ibm_mdcd_v993.dbo\r\ncdmTableName = DRUG_EXPOSURE\r\ncdmFieldName = drug_exposure_end_date\r\n\r\n**********/\r\n\r\n\r\nSELECT num_violated_rows, CASE WHEN denominator.num_rows = 0 THEN 0 ELSE 1.0*num_violated_rows/denominator.num_rows END  AS pct_violated_rows, \r\n  denominator.num_rows as num_denominator_rows\r\nFROM\r\n(\r\n\tSELECT COUNT_BIG(violated_rows.violating_field) AS num_violated_rows\r\n\tFROM\r\n\t(\r\n\t\tSELECT 'DRUG_EXPOSURE.drug_exposure_end_date' AS violating_field, cdmTable.*\r\n    from cdm_ibm_mdcd_v993.dbo.DRUG_EXPOSURE cdmTable\r\n    \r\n    join cdm_ibm_mdcd_v993.dbo.death de on cdmTable.person_id = de.person_id\r\n    where cast(cdmTable.drug_exposure_end_date as date) > dateadd(day, 60, cast(de.death_date as date)) \r\n\t) violated_rows\r\n) violated_row_count,\r\n(\r\n\tSELECT COUNT_BIG(*) AS num_rows\r\n\tFROM cdm_ibm_mdcd_v993.dbo.DRUG_EXPOSURE cdmTable\r\n\t\r\n\twhere person_id in\r\n\t( select person_id from cdm_ibm_mdcd_v993.dbo.death )\r\n) denominator\r\n;\r\n","CHECK_NAME":"plausibleDuringLife","CHECK_LEVEL":"FIELD","CHECK_DESCRIPTION":"If yes, the number and percent of records with a date value in the drug_exposure_end_date field of the DRUG_EXPOSURE table that occurs after death.","CDM_TABLE_NAME":"DRUG_EXPOSURE","CDM_FIELD_NAME":"drug_exposure_end_date","SQL_FILE":"field_plausible_during_life.sql","CATEGORY":"Plausibility","SUBCATEGORY":"Temporal","CONTEXT":"Verification","checkId":1111,"FAILED":0,"THRESHOLD_VALUE":1,"_row":"17.13"},{"NUM_VIOLATED_ROWS":0,"PCT_VIOLATED_ROWS":0,"NUM_DENOMINATOR_ROWS":36806066,"EXECUTION_TIME":"0.955971 secs","QUERY_TEXT":"\r\n/*********\r\nPLAUSIBLE_DURING_LIFE\r\nget number of events that occur after death event (PLAUSIBLE_DURING_LIFE == Yes)\r\n\r\nParameters used in this template:\r\ncdmDatabaseSchema = cdm_ibm_mdcd_v993.dbo\r\ncdmTableName = DRUG_EXPOSURE\r\ncdmFieldName = drug_exposure_end_datetime\r\n\r\n**********/\r\n\r\n\r\nSELECT num_violated_rows, CASE WHEN denominator.num_rows = 0 THEN 0 ELSE 1.0*num_violated_rows/denominator.num_rows END  AS pct_violated_rows, \r\n  denominator.num_rows as num_denominator_rows\r\nFROM\r\n(\r\n\tSELECT COUNT_BIG(violated_rows.violating_field) AS num_violated_rows\r\n\tFROM\r\n\t(\r\n\t\tSELECT 'DRUG_EXPOSURE.drug_exposure_end_datetime' AS violating_field, cdmTable.*\r\n    from cdm_ibm_mdcd_v993.dbo.DRUG_EXPOSURE cdmTable\r\n    \r\n    join cdm_ibm_mdcd_v993.dbo.death de on cdmTable.person_id = de.person_id\r\n    where cast(cdmTable.drug_exposure_end_datetime as date) > dateadd(day, 60, cast(de.death_date as date)) \r\n\t) violated_rows\r\n) violated_row_count,\r\n(\r\n\tSELECT COUNT_BIG(*) AS num_rows\r\n\tFROM cdm_ibm_mdcd_v993.dbo.DRUG_EXPOSURE cdmTable\r\n\t\r\n\twhere person_id in\r\n\t( select person_id from cdm_ibm_mdcd_v993.dbo.death )\r\n) denominator\r\n;\r\n","CHECK_NAME":"plausibleDuringLife","CHECK_LEVEL":"FIELD","CHECK_DESCRIPTION":"If yes, the number and percent of records with a date value in the drug_exposure_end_datetime field of the DRUG_EXPOSURE table that occurs after death.","CDM_TABLE_NAME":"DRUG_EXPOSURE","CDM_FIELD_NAME":"drug_exposure_end_datetime","SQL_FILE":"field_plausible_during_life.sql","CATEGORY":"Plausibility","SUBCATEGORY":"Temporal","CONTEXT":"Verification","checkId":1112,"FAILED":0,"THRESHOLD_VALUE":1,"_row":"17.14"},{"NUM_VIOLATED_ROWS":0,"PCT_VIOLATED_ROWS":0,"NUM_DENOMINATOR_ROWS":36806066,"EXECUTION_TIME":"0.936973 secs","QUERY_TEXT":"\r\n/*********\r\nPLAUSIBLE_DURING_LIFE\r\nget number of events that occur after death event (PLAUSIBLE_DURING_LIFE == Yes)\r\n\r\nParameters used in this template:\r\ncdmDatabaseSchema = cdm_ibm_mdcd_v993.dbo\r\ncdmTableName = DRUG_EXPOSURE\r\ncdmFieldName = verbatim_end_date\r\n\r\n**********/\r\n\r\n\r\nSELECT num_violated_rows, CASE WHEN denominator.num_rows = 0 THEN 0 ELSE 1.0*num_violated_rows/denominator.num_rows END  AS pct_violated_rows, \r\n  denominator.num_rows as num_denominator_rows\r\nFROM\r\n(\r\n\tSELECT COUNT_BIG(violated_rows.violating_field) AS num_violated_rows\r\n\tFROM\r\n\t(\r\n\t\tSELECT 'DRUG_EXPOSURE.verbatim_end_date' AS violating_field, cdmTable.*\r\n    from cdm_ibm_mdcd_v993.dbo.DRUG_EXPOSURE cdmTable\r\n    \r\n    join cdm_ibm_mdcd_v993.dbo.death de on cdmTable.person_id = de.person_id\r\n    where cast(cdmTable.verbatim_end_date as date) > dateadd(day, 60, cast(de.death_date as date)) \r\n\t) violated_rows\r\n) violated_row_count,\r\n(\r\n\tSELECT COUNT_BIG(*) AS num_rows\r\n\tFROM cdm_ibm_mdcd_v993.dbo.DRUG_EXPOSURE cdmTable\r\n\t\r\n\twhere person_id in\r\n\t( select person_id from cdm_ibm_mdcd_v993.dbo.death )\r\n) denominator\r\n;\r\n","CHECK_NAME":"plausibleDuringLife","CHECK_LEVEL":"FIELD","CHECK_DESCRIPTION":"If yes, the number and percent of records with a date value in the verbatim_end_date field of the DRUG_EXPOSURE table that occurs after death.","CDM_TABLE_NAME":"DRUG_EXPOSURE","CDM_FIELD_NAME":"verbatim_end_date","SQL_FILE":"field_plausible_during_life.sql","CATEGORY":"Plausibility","SUBCATEGORY":"Temporal","CONTEXT":"Verification","checkId":1113,"FAILED":0,"THRESHOLD_VALUE":1,"_row":"17.15"},{"NUM_VIOLATED_ROWS":0,"PCT_VIOLATED_ROWS":0,"NUM_DENOMINATOR_ROWS":75359234,"EXECUTION_TIME":"2.654930 secs","QUERY_TEXT":"\r\n/*********\r\nPLAUSIBLE_DURING_LIFE\r\nget number of events that occur after death event (PLAUSIBLE_DURING_LIFE == Yes)\r\n\r\nParameters used in this template:\r\ncdmDatabaseSchema = cdm_ibm_mdcd_v993.dbo\r\ncdmTableName = PROCEDURE_OCCURRENCE\r\ncdmFieldName = procedure_date\r\n\r\n**********/\r\n\r\n\r\nSELECT num_violated_rows, CASE WHEN denominator.num_rows = 0 THEN 0 ELSE 1.0*num_violated_rows/denominator.num_rows END  AS pct_violated_rows, \r\n  denominator.num_rows as num_denominator_rows\r\nFROM\r\n(\r\n\tSELECT COUNT_BIG(violated_rows.violating_field) AS num_violated_rows\r\n\tFROM\r\n\t(\r\n\t\tSELECT 'PROCEDURE_OCCURRENCE.procedure_date' AS violating_field, cdmTable.*\r\n    from cdm_ibm_mdcd_v993.dbo.PROCEDURE_OCCURRENCE cdmTable\r\n    \r\n    join cdm_ibm_mdcd_v993.dbo.death de on cdmTable.person_id = de.person_id\r\n    where cast(cdmTable.procedure_date as date) > dateadd(day, 60, cast(de.death_date as date)) \r\n\t) violated_rows\r\n) violated_row_count,\r\n(\r\n\tSELECT COUNT_BIG(*) AS num_rows\r\n\tFROM cdm_ibm_mdcd_v993.dbo.PROCEDURE_OCCURRENCE cdmTable\r\n\t\r\n\twhere person_id in\r\n\t( select person_id from cdm_ibm_mdcd_v993.dbo.death )\r\n) denominator\r\n;\r\n","CHECK_NAME":"plausibleDuringLife","CHECK_LEVEL":"FIELD","CHECK_DESCRIPTION":"If yes, the number and percent of records with a date value in the procedure_date field of the PROCEDURE_OCCURRENCE table that occurs after death.","CDM_TABLE_NAME":"PROCEDURE_OCCURRENCE","CDM_FIELD_NAME":"procedure_date","SQL_FILE":"field_plausible_during_life.sql","CATEGORY":"Plausibility","SUBCATEGORY":"Temporal","CONTEXT":"Verification","checkId":1114,"FAILED":0,"THRESHOLD_VALUE":1,"_row":"17.16"},{"NUM_VIOLATED_ROWS":0,"PCT_VIOLATED_ROWS":0,"NUM_DENOMINATOR_ROWS":75359234,"EXECUTION_TIME":"1.929946 secs","QUERY_TEXT":"\r\n/*********\r\nPLAUSIBLE_DURING_LIFE\r\nget number of events that occur after death event (PLAUSIBLE_DURING_LIFE == Yes)\r\n\r\nParameters used in this template:\r\ncdmDatabaseSchema = cdm_ibm_mdcd_v993.dbo\r\ncdmTableName = PROCEDURE_OCCURRENCE\r\ncdmFieldName = procedure_datetime\r\n\r\n**********/\r\n\r\n\r\nSELECT num_violated_rows, CASE WHEN denominator.num_rows = 0 THEN 0 ELSE 1.0*num_violated_rows/denominator.num_rows END  AS pct_violated_rows, \r\n  denominator.num_rows as num_denominator_rows\r\nFROM\r\n(\r\n\tSELECT COUNT_BIG(violated_rows.violating_field) AS num_violated_rows\r\n\tFROM\r\n\t(\r\n\t\tSELECT 'PROCEDURE_OCCURRENCE.procedure_datetime' AS violating_field, cdmTable.*\r\n    from cdm_ibm_mdcd_v993.dbo.PROCEDURE_OCCURRENCE cdmTable\r\n    \r\n    join cdm_ibm_mdcd_v993.dbo.death de on cdmTable.person_id = de.person_id\r\n    where cast(cdmTable.procedure_datetime as date) > dateadd(day, 60, cast(de.death_date as date)) \r\n\t) violated_rows\r\n) violated_row_count,\r\n(\r\n\tSELECT COUNT_BIG(*) AS num_rows\r\n\tFROM cdm_ibm_mdcd_v993.dbo.PROCEDURE_OCCURRENCE cdmTable\r\n\t\r\n\twhere person_id in\r\n\t( select person_id from cdm_ibm_mdcd_v993.dbo.death )\r\n) denominator\r\n;\r\n","CHECK_NAME":"plausibleDuringLife","CHECK_LEVEL":"FIELD","CHECK_DESCRIPTION":"If yes, the number and percent of records with a date value in the procedure_datetime field of the PROCEDURE_OCCURRENCE table that occurs after death.","CDM_TABLE_NAME":"PROCEDURE_OCCURRENCE","CDM_FIELD_NAME":"procedure_datetime","SQL_FILE":"field_plausible_during_life.sql","CATEGORY":"Plausibility","SUBCATEGORY":"Temporal","CONTEXT":"Verification","checkId":1115,"FAILED":0,"THRESHOLD_VALUE":1,"_row":"17.17"},{"NUM_VIOLATED_ROWS":0,"PCT_VIOLATED_ROWS":0,"NUM_DENOMINATOR_ROWS":7830619,"EXECUTION_TIME":"1.338969 secs","QUERY_TEXT":"\r\n/*********\r\nPLAUSIBLE_DURING_LIFE\r\nget number of events that occur after death event (PLAUSIBLE_DURING_LIFE == Yes)\r\n\r\nParameters used in this template:\r\ncdmDatabaseSchema = cdm_ibm_mdcd_v993.dbo\r\ncdmTableName = DEVICE_EXPOSURE\r\ncdmFieldName = device_exposure_start_date\r\n\r\n**********/\r\n\r\n\r\nSELECT num_violated_rows, CASE WHEN denominator.num_rows = 0 THEN 0 ELSE 1.0*num_violated_rows/denominator.num_rows END  AS pct_violated_rows, \r\n  denominator.num_rows as num_denominator_rows\r\nFROM\r\n(\r\n\tSELECT COUNT_BIG(violated_rows.violating_field) AS num_violated_rows\r\n\tFROM\r\n\t(\r\n\t\tSELECT 'DEVICE_EXPOSURE.device_exposure_start_date' AS violating_field, cdmTable.*\r\n    from cdm_ibm_mdcd_v993.dbo.DEVICE_EXPOSURE cdmTable\r\n    \r\n    join cdm_ibm_mdcd_v993.dbo.death de on cdmTable.person_id = de.person_id\r\n    where cast(cdmTable.device_exposure_start_date as date) > dateadd(day, 60, cast(de.death_date as date)) \r\n\t) violated_rows\r\n) violated_row_count,\r\n(\r\n\tSELECT COUNT_BIG(*) AS num_rows\r\n\tFROM cdm_ibm_mdcd_v993.dbo.DEVICE_EXPOSURE cdmTable\r\n\t\r\n\twhere person_id in\r\n\t( select person_id from cdm_ibm_mdcd_v993.dbo.death )\r\n) denominator\r\n;\r\n","CHECK_NAME":"plausibleDuringLife","CHECK_LEVEL":"FIELD","CHECK_DESCRIPTION":"If yes, the number and percent of records with a date value in the device_exposure_start_date field of the DEVICE_EXPOSURE table that occurs after death.","CDM_TABLE_NAME":"DEVICE_EXPOSURE","CDM_FIELD_NAME":"device_exposure_start_date","SQL_FILE":"field_plausible_during_life.sql","CATEGORY":"Plausibility","SUBCATEGORY":"Temporal","CONTEXT":"Verification","checkId":1116,"FAILED":0,"THRESHOLD_VALUE":1,"_row":"17.18"},{"NUM_VIOLATED_ROWS":0,"PCT_VIOLATED_ROWS":0,"NUM_DENOMINATOR_ROWS":7830619,"EXECUTION_TIME":"1.243970 secs","QUERY_TEXT":"\r\n/*********\r\nPLAUSIBLE_DURING_LIFE\r\nget number of events that occur after death event (PLAUSIBLE_DURING_LIFE == Yes)\r\n\r\nParameters used in this template:\r\ncdmDatabaseSchema = cdm_ibm_mdcd_v993.dbo\r\ncdmTableName = DEVICE_EXPOSURE\r\ncdmFieldName = device_exposure_start_datetime\r\n\r\n**********/\r\n\r\n\r\nSELECT num_violated_rows, CASE WHEN denominator.num_rows = 0 THEN 0 ELSE 1.0*num_violated_rows/denominator.num_rows END  AS pct_violated_rows, \r\n  denominator.num_rows as num_denominator_rows\r\nFROM\r\n(\r\n\tSELECT COUNT_BIG(violated_rows.violating_field) AS num_violated_rows\r\n\tFROM\r\n\t(\r\n\t\tSELECT 'DEVICE_EXPOSURE.device_exposure_start_datetime' AS violating_field, cdmTable.*\r\n    from cdm_ibm_mdcd_v993.dbo.DEVICE_EXPOSURE cdmTable\r\n    \r\n    join cdm_ibm_mdcd_v993.dbo.death de on cdmTable.person_id = de.person_id\r\n    where cast(cdmTable.device_exposure_start_datetime as date) > dateadd(day, 60, cast(de.death_date as date)) \r\n\t) violated_rows\r\n) violated_row_count,\r\n(\r\n\tSELECT COUNT_BIG(*) AS num_rows\r\n\tFROM cdm_ibm_mdcd_v993.dbo.DEVICE_EXPOSURE cdmTable\r\n\t\r\n\twhere person_id in\r\n\t( select person_id from cdm_ibm_mdcd_v993.dbo.death )\r\n) denominator\r\n;\r\n","CHECK_NAME":"plausibleDuringLife","CHECK_LEVEL":"FIELD","CHECK_DESCRIPTION":"If yes, the number and percent of records with a date value in the device_exposure_start_datetime field of the DEVICE_EXPOSURE table that occurs after death.","CDM_TABLE_NAME":"DEVICE_EXPOSURE","CDM_FIELD_NAME":"device_exposure_start_datetime","SQL_FILE":"field_plausible_during_life.sql","CATEGORY":"Plausibility","SUBCATEGORY":"Temporal","CONTEXT":"Verification","checkId":1117,"FAILED":0,"THRESHOLD_VALUE":1,"_row":"17.19"},{"NUM_VIOLATED_ROWS":390,"PCT_VIOLATED_ROWS":0,"NUM_DENOMINATOR_ROWS":7830619,"EXECUTION_TIME":"1.027978 secs","QUERY_TEXT":"\r\n/*********\r\nPLAUSIBLE_DURING_LIFE\r\nget number of events that occur after death event (PLAUSIBLE_DURING_LIFE == Yes)\r\n\r\nParameters used in this template:\r\ncdmDatabaseSchema = cdm_ibm_mdcd_v993.dbo\r\ncdmTableName = DEVICE_EXPOSURE\r\ncdmFieldName = device_exposure_end_date\r\n\r\n**********/\r\n\r\n\r\nSELECT num_violated_rows, CASE WHEN denominator.num_rows = 0 THEN 0 ELSE 1.0*num_violated_rows/denominator.num_rows END  AS pct_violated_rows, \r\n  denominator.num_rows as num_denominator_rows\r\nFROM\r\n(\r\n\tSELECT COUNT_BIG(violated_rows.violating_field) AS num_violated_rows\r\n\tFROM\r\n\t(\r\n\t\tSELECT 'DEVICE_EXPOSURE.device_exposure_end_date' AS violating_field, cdmTable.*\r\n    from cdm_ibm_mdcd_v993.dbo.DEVICE_EXPOSURE cdmTable\r\n    \r\n    join cdm_ibm_mdcd_v993.dbo.death de on cdmTable.person_id = de.person_id\r\n    where cast(cdmTable.device_exposure_end_date as date) > dateadd(day, 60, cast(de.death_date as date)) \r\n\t) violated_rows\r\n) violated_row_count,\r\n(\r\n\tSELECT COUNT_BIG(*) AS num_rows\r\n\tFROM cdm_ibm_mdcd_v993.dbo.DEVICE_EXPOSURE cdmTable\r\n\t\r\n\twhere person_id in\r\n\t( select person_id from cdm_ibm_mdcd_v993.dbo.death )\r\n) denominator\r\n;\r\n","CHECK_NAME":"plausibleDuringLife","CHECK_LEVEL":"FIELD","CHECK_DESCRIPTION":"If yes, the number and percent of records with a date value in the device_exposure_end_date field of the DEVICE_EXPOSURE table that occurs after death.","CDM_TABLE_NAME":"DEVICE_EXPOSURE","CDM_FIELD_NAME":"device_exposure_end_date","SQL_FILE":"field_plausible_during_life.sql","CATEGORY":"Plausibility","SUBCATEGORY":"Temporal","CONTEXT":"Verification","checkId":1118,"FAILED":0,"THRESHOLD_VALUE":1,"_row":"17.20"},{"NUM_VIOLATED_ROWS":0,"PCT_VIOLATED_ROWS":0,"NUM_DENOMINATOR_ROWS":7830619,"EXECUTION_TIME":"0.885970 secs","QUERY_TEXT":"\r\n/*********\r\nPLAUSIBLE_DURING_LIFE\r\nget number of events that occur after death event (PLAUSIBLE_DURING_LIFE == Yes)\r\n\r\nParameters used in this template:\r\ncdmDatabaseSchema = cdm_ibm_mdcd_v993.dbo\r\ncdmTableName = DEVICE_EXPOSURE\r\ncdmFieldName = device_exposure_end_datetime\r\n\r\n**********/\r\n\r\n\r\nSELECT num_violated_rows, CASE WHEN denominator.num_rows = 0 THEN 0 ELSE 1.0*num_violated_rows/denominator.num_rows END  AS pct_violated_rows, \r\n  denominator.num_rows as num_denominator_rows\r\nFROM\r\n(\r\n\tSELECT COUNT_BIG(violated_rows.violating_field) AS num_violated_rows\r\n\tFROM\r\n\t(\r\n\t\tSELECT 'DEVICE_EXPOSURE.device_exposure_end_datetime' AS violating_field, cdmTable.*\r\n    from cdm_ibm_mdcd_v993.dbo.DEVICE_EXPOSURE cdmTable\r\n    \r\n    join cdm_ibm_mdcd_v993.dbo.death de on cdmTable.person_id = de.person_id\r\n    where cast(cdmTable.device_exposure_end_datetime as date) > dateadd(day, 60, cast(de.death_date as date)) \r\n\t) violated_rows\r\n) violated_row_count,\r\n(\r\n\tSELECT COUNT_BIG(*) AS num_rows\r\n\tFROM cdm_ibm_mdcd_v993.dbo.DEVICE_EXPOSURE cdmTable\r\n\t\r\n\twhere person_id in\r\n\t( select person_id from cdm_ibm_mdcd_v993.dbo.death )\r\n) denominator\r\n;\r\n","CHECK_NAME":"plausibleDuringLife","CHECK_LEVEL":"FIELD","CHECK_DESCRIPTION":"If yes, the number and percent of records with a date value in the device_exposure_end_datetime field of the DEVICE_EXPOSURE table that occurs after death.","CDM_TABLE_NAME":"DEVICE_EXPOSURE","CDM_FIELD_NAME":"device_exposure_end_datetime","SQL_FILE":"field_plausible_during_life.sql","CATEGORY":"Plausibility","SUBCATEGORY":"Temporal","CONTEXT":"Verification","checkId":1119,"FAILED":0,"THRESHOLD_VALUE":1,"_row":"17.21"},{"NUM_VIOLATED_ROWS":0,"PCT_VIOLATED_ROWS":0,"NUM_DENOMINATOR_ROWS":89265936,"EXECUTION_TIME":"2.406922 secs","QUERY_TEXT":"\r\n/*********\r\nPLAUSIBLE_DURING_LIFE\r\nget number of events that occur after death event (PLAUSIBLE_DURING_LIFE == Yes)\r\n\r\nParameters used in this template:\r\ncdmDatabaseSchema = cdm_ibm_mdcd_v993.dbo\r\ncdmTableName = VISIT_DETAIL\r\ncdmFieldName = visit_detail_start_date\r\n\r\n**********/\r\n\r\n\r\nSELECT num_violated_rows, CASE WHEN denominator.num_rows = 0 THEN 0 ELSE 1.0*num_violated_rows/denominator.num_rows END  AS pct_violated_rows, \r\n  denominator.num_rows as num_denominator_rows\r\nFROM\r\n(\r\n\tSELECT COUNT_BIG(violated_rows.violating_field) AS num_violated_rows\r\n\tFROM\r\n\t(\r\n\t\tSELECT 'VISIT_DETAIL.visit_detail_start_date' AS violating_field, cdmTable.*\r\n    from cdm_ibm_mdcd_v993.dbo.VISIT_DETAIL cdmTable\r\n    \r\n    join cdm_ibm_mdcd_v993.dbo.death de on cdmTable.person_id = de.person_id\r\n    where cast(cdmTable.visit_detail_start_date as date) > dateadd(day, 60, cast(de.death_date as date)) \r\n\t) violated_rows\r\n) violated_row_count,\r\n(\r\n\tSELECT COUNT_BIG(*) AS num_rows\r\n\tFROM cdm_ibm_mdcd_v993.dbo.VISIT_DETAIL cdmTable\r\n\t\r\n\twhere person_id in\r\n\t( select person_id from cdm_ibm_mdcd_v993.dbo.death )\r\n) denominator\r\n;\r\n","CHECK_NAME":"plausibleDuringLife","CHECK_LEVEL":"FIELD","CHECK_DESCRIPTION":"If yes, the number and percent of records with a date value in the visit_detail_start_date field of the VISIT_DETAIL table that occurs after death.","CDM_TABLE_NAME":"VISIT_DETAIL","CDM_FIELD_NAME":"visit_detail_start_date","SQL_FILE":"field_plausible_during_life.sql","CATEGORY":"Plausibility","SUBCATEGORY":"Temporal","CONTEXT":"Verification","checkId":1120,"FAILED":0,"THRESHOLD_VALUE":1,"_row":"17.22"},{"NUM_VIOLATED_ROWS":0,"PCT_VIOLATED_ROWS":0,"NUM_DENOMINATOR_ROWS":89265936,"EXECUTION_TIME":"1.923943 secs","QUERY_TEXT":"\r\n/*********\r\nPLAUSIBLE_DURING_LIFE\r\nget number of events that occur after death event (PLAUSIBLE_DURING_LIFE == Yes)\r\n\r\nParameters used in this template:\r\ncdmDatabaseSchema = cdm_ibm_mdcd_v993.dbo\r\ncdmTableName = VISIT_DETAIL\r\ncdmFieldName = visit_detail_start_datetime\r\n\r\n**********/\r\n\r\n\r\nSELECT num_violated_rows, CASE WHEN denominator.num_rows = 0 THEN 0 ELSE 1.0*num_violated_rows/denominator.num_rows END  AS pct_violated_rows, \r\n  denominator.num_rows as num_denominator_rows\r\nFROM\r\n(\r\n\tSELECT COUNT_BIG(violated_rows.violating_field) AS num_violated_rows\r\n\tFROM\r\n\t(\r\n\t\tSELECT 'VISIT_DETAIL.visit_detail_start_datetime' AS violating_field, cdmTable.*\r\n    from cdm_ibm_mdcd_v993.dbo.VISIT_DETAIL cdmTable\r\n    \r\n    join cdm_ibm_mdcd_v993.dbo.death de on cdmTable.person_id = de.person_id\r\n    where cast(cdmTable.visit_detail_start_datetime as date) > dateadd(day, 60, cast(de.death_date as date)) \r\n\t) violated_rows\r\n) violated_row_count,\r\n(\r\n\tSELECT COUNT_BIG(*) AS num_rows\r\n\tFROM cdm_ibm_mdcd_v993.dbo.VISIT_DETAIL cdmTable\r\n\t\r\n\twhere person_id in\r\n\t( select person_id from cdm_ibm_mdcd_v993.dbo.death )\r\n) denominator\r\n;\r\n","CHECK_NAME":"plausibleDuringLife","CHECK_LEVEL":"FIELD","CHECK_DESCRIPTION":"If yes, the number and percent of records with a date value in the visit_detail_start_datetime field of the VISIT_DETAIL table that occurs after death.","CDM_TABLE_NAME":"VISIT_DETAIL","CDM_FIELD_NAME":"visit_detail_start_datetime","SQL_FILE":"field_plausible_during_life.sql","CATEGORY":"Plausibility","SUBCATEGORY":"Temporal","CONTEXT":"Verification","checkId":1121,"FAILED":0,"THRESHOLD_VALUE":1,"_row":"17.23"},{"NUM_VIOLATED_ROWS":237,"PCT_VIOLATED_ROWS":2.655e-006,"NUM_DENOMINATOR_ROWS":89265936,"EXECUTION_TIME":"1.493962 secs","QUERY_TEXT":"\r\n/*********\r\nPLAUSIBLE_DURING_LIFE\r\nget number of events that occur after death event (PLAUSIBLE_DURING_LIFE == Yes)\r\n\r\nParameters used in this template:\r\ncdmDatabaseSchema = cdm_ibm_mdcd_v993.dbo\r\ncdmTableName = VISIT_DETAIL\r\ncdmFieldName = visit_detail_end_date\r\n\r\n**********/\r\n\r\n\r\nSELECT num_violated_rows, CASE WHEN denominator.num_rows = 0 THEN 0 ELSE 1.0*num_violated_rows/denominator.num_rows END  AS pct_violated_rows, \r\n  denominator.num_rows as num_denominator_rows\r\nFROM\r\n(\r\n\tSELECT COUNT_BIG(violated_rows.violating_field) AS num_violated_rows\r\n\tFROM\r\n\t(\r\n\t\tSELECT 'VISIT_DETAIL.visit_detail_end_date' AS violating_field, cdmTable.*\r\n    from cdm_ibm_mdcd_v993.dbo.VISIT_DETAIL cdmTable\r\n    \r\n    join cdm_ibm_mdcd_v993.dbo.death de on cdmTable.person_id = de.person_id\r\n    where cast(cdmTable.visit_detail_end_date as date) > dateadd(day, 60, cast(de.death_date as date)) \r\n\t) violated_rows\r\n) violated_row_count,\r\n(\r\n\tSELECT COUNT_BIG(*) AS num_rows\r\n\tFROM cdm_ibm_mdcd_v993.dbo.VISIT_DETAIL cdmTable\r\n\t\r\n\twhere person_id in\r\n\t( select person_id from cdm_ibm_mdcd_v993.dbo.death )\r\n) denominator\r\n;\r\n","CHECK_NAME":"plausibleDuringLife","CHECK_LEVEL":"FIELD","CHECK_DESCRIPTION":"If yes, the number and percent of records with a date value in the visit_detail_end_date field of the VISIT_DETAIL table that occurs after death.","CDM_TABLE_NAME":"VISIT_DETAIL","CDM_FIELD_NAME":"visit_detail_end_date","SQL_FILE":"field_plausible_during_life.sql","CATEGORY":"Plausibility","SUBCATEGORY":"Temporal","CONTEXT":"Verification","checkId":1122,"FAILED":0,"THRESHOLD_VALUE":1,"_row":"17.24"},{"NUM_VIOLATED_ROWS":0,"PCT_VIOLATED_ROWS":0,"NUM_DENOMINATOR_ROWS":89265936,"EXECUTION_TIME":"1.126965 secs","QUERY_TEXT":"\r\n/*********\r\nPLAUSIBLE_DURING_LIFE\r\nget number of events that occur after death event (PLAUSIBLE_DURING_LIFE == Yes)\r\n\r\nParameters used in this template:\r\ncdmDatabaseSchema = cdm_ibm_mdcd_v993.dbo\r\ncdmTableName = VISIT_DETAIL\r\ncdmFieldName = visit_detail_end_datetime\r\n\r\n**********/\r\n\r\n\r\nSELECT num_violated_rows, CASE WHEN denominator.num_rows = 0 THEN 0 ELSE 1.0*num_violated_rows/denominator.num_rows END  AS pct_violated_rows, \r\n  denominator.num_rows as num_denominator_rows\r\nFROM\r\n(\r\n\tSELECT COUNT_BIG(violated_rows.violating_field) AS num_violated_rows\r\n\tFROM\r\n\t(\r\n\t\tSELECT 'VISIT_DETAIL.visit_detail_end_datetime' AS violating_field, cdmTable.*\r\n    from cdm_ibm_mdcd_v993.dbo.VISIT_DETAIL cdmTable\r\n    \r\n    join cdm_ibm_mdcd_v993.dbo.death de on cdmTable.person_id = de.person_id\r\n    where cast(cdmTable.visit_detail_end_datetime as date) > dateadd(day, 60, cast(de.death_date as date)) \r\n\t) violated_rows\r\n) violated_row_count,\r\n(\r\n\tSELECT COUNT_BIG(*) AS num_rows\r\n\tFROM cdm_ibm_mdcd_v993.dbo.VISIT_DETAIL cdmTable\r\n\t\r\n\twhere person_id in\r\n\t( select person_id from cdm_ibm_mdcd_v993.dbo.death )\r\n) denominator\r\n;\r\n","CHECK_NAME":"plausibleDuringLife","CHECK_LEVEL":"FIELD","CHECK_DESCRIPTION":"If yes, the number and percent of records with a date value in the visit_detail_end_datetime field of the VISIT_DETAIL table that occurs after death.","CDM_TABLE_NAME":"VISIT_DETAIL","CDM_FIELD_NAME":"visit_detail_end_datetime","SQL_FILE":"field_plausible_during_life.sql","CATEGORY":"Plausibility","SUBCATEGORY":"Temporal","CONTEXT":"Verification","checkId":1123,"FAILED":0,"THRESHOLD_VALUE":1,"_row":"17.25"},{"NUM_VIOLATED_ROWS":0,"PCT_VIOLATED_ROWS":0,"NUM_DENOMINATOR_ROWS":11164770,"EXECUTION_TIME":"2.233928 secs","QUERY_TEXT":"\r\n/*********\r\nPLAUSIBLE_DURING_LIFE\r\nget number of events that occur after death event (PLAUSIBLE_DURING_LIFE == Yes)\r\n\r\nParameters used in this template:\r\ncdmDatabaseSchema = cdm_ibm_mdcd_v993.dbo\r\ncdmTableName = DRUG_ERA\r\ncdmFieldName = drug_era_start_date\r\n\r\n**********/\r\n\r\n\r\nSELECT num_violated_rows, CASE WHEN denominator.num_rows = 0 THEN 0 ELSE 1.0*num_violated_rows/denominator.num_rows END  AS pct_violated_rows, \r\n  denominator.num_rows as num_denominator_rows\r\nFROM\r\n(\r\n\tSELECT COUNT_BIG(violated_rows.violating_field) AS num_violated_rows\r\n\tFROM\r\n\t(\r\n\t\tSELECT 'DRUG_ERA.drug_era_start_date' AS violating_field, cdmTable.*\r\n    from cdm_ibm_mdcd_v993.dbo.DRUG_ERA cdmTable\r\n    \r\n    join cdm_ibm_mdcd_v993.dbo.death de on cdmTable.person_id = de.person_id\r\n    where cast(cdmTable.drug_era_start_date as date) > dateadd(day, 60, cast(de.death_date as date)) \r\n\t) violated_rows\r\n) violated_row_count,\r\n(\r\n\tSELECT COUNT_BIG(*) AS num_rows\r\n\tFROM cdm_ibm_mdcd_v993.dbo.DRUG_ERA cdmTable\r\n\t\r\n\twhere person_id in\r\n\t( select person_id from cdm_ibm_mdcd_v993.dbo.death )\r\n) denominator\r\n;\r\n","CHECK_NAME":"plausibleDuringLife","CHECK_LEVEL":"FIELD","CHECK_DESCRIPTION":"If yes, the number and percent of records with a date value in the drug_era_start_date field of the DRUG_ERA table that occurs after death.","CDM_TABLE_NAME":"DRUG_ERA","CDM_FIELD_NAME":"drug_era_start_date","SQL_FILE":"field_plausible_during_life.sql","CATEGORY":"Plausibility","SUBCATEGORY":"Temporal","CONTEXT":"Verification","checkId":1124,"FAILED":0,"THRESHOLD_VALUE":1,"_row":"17.26"},{"NUM_VIOLATED_ROWS":0,"PCT_VIOLATED_ROWS":0,"NUM_DENOMINATOR_ROWS":45365660,"EXECUTION_TIME":"1.733964 secs","QUERY_TEXT":"\r\n/*********\r\nPLAUSIBLE_DURING_LIFE\r\nget number of events that occur after death event (PLAUSIBLE_DURING_LIFE == Yes)\r\n\r\nParameters used in this template:\r\ncdmDatabaseSchema = cdm_ibm_mdcd_v993.dbo\r\ncdmTableName = CONDITION_ERA\r\ncdmFieldName = condition_era_start_date\r\n\r\n**********/\r\n\r\n\r\nSELECT num_violated_rows, CASE WHEN denominator.num_rows = 0 THEN 0 ELSE 1.0*num_violated_rows/denominator.num_rows END  AS pct_violated_rows, \r\n  denominator.num_rows as num_denominator_rows\r\nFROM\r\n(\r\n\tSELECT COUNT_BIG(violated_rows.violating_field) AS num_violated_rows\r\n\tFROM\r\n\t(\r\n\t\tSELECT 'CONDITION_ERA.condition_era_start_date' AS violating_field, cdmTable.*\r\n    from cdm_ibm_mdcd_v993.dbo.CONDITION_ERA cdmTable\r\n    \r\n    join cdm_ibm_mdcd_v993.dbo.death de on cdmTable.person_id = de.person_id\r\n    where cast(cdmTable.condition_era_start_date as date) > dateadd(day, 60, cast(de.death_date as date)) \r\n\t) violated_rows\r\n) violated_row_count,\r\n(\r\n\tSELECT COUNT_BIG(*) AS num_rows\r\n\tFROM cdm_ibm_mdcd_v993.dbo.CONDITION_ERA cdmTable\r\n\t\r\n\twhere person_id in\r\n\t( select person_id from cdm_ibm_mdcd_v993.dbo.death )\r\n) denominator\r\n;\r\n","CHECK_NAME":"plausibleDuringLife","CHECK_LEVEL":"FIELD","CHECK_DESCRIPTION":"If yes, the number and percent of records with a date value in the condition_era_start_date field of the CONDITION_ERA table that occurs after death.","CDM_TABLE_NAME":"CONDITION_ERA","CDM_FIELD_NAME":"condition_era_start_date","SQL_FILE":"field_plausible_during_life.sql","CATEGORY":"Plausibility","SUBCATEGORY":"Temporal","CONTEXT":"Verification","checkId":1125,"FAILED":0,"THRESHOLD_VALUE":1,"_row":"17.27"},{"NUM_VIOLATED_ROWS":0,"PCT_VIOLATED_ROWS":0,"NUM_DENOMINATOR_ROWS":0,"EXECUTION_TIME":"1.717947 secs","QUERY_TEXT":"\r\n/*********\r\nCONCEPT LEVEL check:\r\nPLAUSIBLE_VALUE_LOW - find any MEASUREMENT records that have VALUE_AS_NUMBER with non-null value < plausible low value\r\n\r\nParameters used in this template:\r\ncdmDatabaseSchema = cdm_ibm_mdcd_v993.dbo\r\nconceptId =  2212226\r\nunitConceptId = 8713\r\nplausibleValueLow =      1.000\r\n\r\n**********/\r\n\r\n\r\nSELECT num_violated_rows, CASE WHEN denominator.num_rows = 0 THEN 0 ELSE 1.0*num_violated_rows/denominator.num_rows END  AS pct_violated_rows, \r\n  denominator.num_rows as num_denominator_rows\r\nFROM\r\n(\r\n\tSELECT COUNT_BIG(*) AS num_violated_rows\r\n\tFROM\r\n\t(\r\n\t\tSELECT m.* \r\n\t\tFROM cdm_ibm_mdcd_v993.dbo.measurement m\r\n\t\t\r\n\t\tWHERE m.measurement_concept_id =  2212226\r\n\t\tAND m.unit_concept_id = 8713\r\n\t\tAND m.value_as_number IS NOT NULL\r\n\t\tAND m.value_as_number <      1.000\r\n\t) violated_rows\r\n) violated_row_count,\r\n( \r\n\tSELECT COUNT_BIG(*) AS num_rows\r\n\tFROM cdm_ibm_mdcd_v993.dbo.measurement m\r\n\t\r\n\tWHERE measurement_concept_id =  2212226\r\n\tAND unit_concept_id = 8713\r\n\tAND value_as_number IS NOT NULL\r\n) denominator\r\n;","CHECK_NAME":"plausibleValueLow","CHECK_LEVEL":"CONCEPT","CHECK_DESCRIPTION":"For the combination of CONCEPT_ID  2212226 (Bilirubin; total) and UNIT_CONCEPT_ID 8713 (gram per deciliter), the number and percent of records that have a value less than      1.000.","CDM_TABLE_NAME":"MEASUREMENT","CDM_FIELD_NAME":"MEASUREMENT_CONCEPT_ID","CONCEPT_ID":" 2212226","UNIT_CONCEPT_ID":"8713","SQL_FILE":"concept_plausible_value_low.sql","CATEGORY":"Plausibility","SUBCATEGORY":"Atemporal","CONTEXT":"Verification","checkId":1126,"FAILED":0,"THRESHOLD_VALUE":5,"_row":"18.1"},{"NUM_VIOLATED_ROWS":0,"PCT_VIOLATED_ROWS":0,"NUM_DENOMINATOR_ROWS":0,"EXECUTION_TIME":"1.012969 secs","QUERY_TEXT":"\r\n/*********\r\nCONCEPT LEVEL check:\r\nPLAUSIBLE_VALUE_LOW - find any MEASUREMENT records that have VALUE_AS_NUMBER with non-null value < plausible low value\r\n\r\nParameters used in this template:\r\ncdmDatabaseSchema = cdm_ibm_mdcd_v993.dbo\r\nconceptId =  2212226\r\nunitConceptId = 8840\r\nplausibleValueLow =      1.000\r\n\r\n**********/\r\n\r\n\r\nSELECT num_violated_rows, CASE WHEN denominator.num_rows = 0 THEN 0 ELSE 1.0*num_violated_rows/denominator.num_rows END  AS pct_violated_rows, \r\n  denominator.num_rows as num_denominator_rows\r\nFROM\r\n(\r\n\tSELECT COUNT_BIG(*) AS num_violated_rows\r\n\tFROM\r\n\t(\r\n\t\tSELECT m.* \r\n\t\tFROM cdm_ibm_mdcd_v993.dbo.measurement m\r\n\t\t\r\n\t\tWHERE m.measurement_concept_id =  2212226\r\n\t\tAND m.unit_concept_id = 8840\r\n\t\tAND m.value_as_number IS NOT NULL\r\n\t\tAND m.value_as_number <      1.000\r\n\t) violated_rows\r\n) violated_row_count,\r\n( \r\n\tSELECT COUNT_BIG(*) AS num_rows\r\n\tFROM cdm_ibm_mdcd_v993.dbo.measurement m\r\n\t\r\n\tWHERE measurement_concept_id =  2212226\r\n\tAND unit_concept_id = 8840\r\n\tAND value_as_number IS NOT NULL\r\n) denominator\r\n;","CHECK_NAME":"plausibleValueLow","CHECK_LEVEL":"CONCEPT","CHECK_DESCRIPTION":"For the combination of CONCEPT_ID  2212226 (Bilirubin; total) and UNIT_CONCEPT_ID 8840 (milligram per deciliter), the number and percent of records that have a value less than      1.000.","CDM_TABLE_NAME":"MEASUREMENT","CDM_FIELD_NAME":"MEASUREMENT_CONCEPT_ID","CONCEPT_ID":" 2212226","UNIT_CONCEPT_ID":"8840","SQL_FILE":"concept_plausible_value_low.sql","CATEGORY":"Plausibility","SUBCATEGORY":"Atemporal","CONTEXT":"Verification","checkId":1127,"FAILED":0,"THRESHOLD_VALUE":5,"_row":"18.2"},{"NUM_VIOLATED_ROWS":0,"PCT_VIOLATED_ROWS":0,"NUM_DENOMINATOR_ROWS":0,"EXECUTION_TIME":"0.710973 secs","QUERY_TEXT":"\r\n/*********\r\nCONCEPT LEVEL check:\r\nPLAUSIBLE_VALUE_LOW - find any MEASUREMENT records that have VALUE_AS_NUMBER with non-null value < plausible low value\r\n\r\nParameters used in this template:\r\ncdmDatabaseSchema = cdm_ibm_mdcd_v993.dbo\r\nconceptId =  2212227\r\nunitConceptId = 8713\r\nplausibleValueLow =      1.000\r\n\r\n**********/\r\n\r\n\r\nSELECT num_violated_rows, CASE WHEN denominator.num_rows = 0 THEN 0 ELSE 1.0*num_violated_rows/denominator.num_rows END  AS pct_violated_rows, \r\n  denominator.num_rows as num_denominator_rows\r\nFROM\r\n(\r\n\tSELECT COUNT_BIG(*) AS num_violated_rows\r\n\tFROM\r\n\t(\r\n\t\tSELECT m.* \r\n\t\tFROM cdm_ibm_mdcd_v993.dbo.measurement m\r\n\t\t\r\n\t\tWHERE m.measurement_concept_id =  2212227\r\n\t\tAND m.unit_concept_id = 8713\r\n\t\tAND m.value_as_number IS NOT NULL\r\n\t\tAND m.value_as_number <      1.000\r\n\t) violated_rows\r\n) violated_row_count,\r\n( \r\n\tSELECT COUNT_BIG(*) AS num_rows\r\n\tFROM cdm_ibm_mdcd_v993.dbo.measurement m\r\n\t\r\n\tWHERE measurement_concept_id =  2212227\r\n\tAND unit_concept_id = 8713\r\n\tAND value_as_number IS NOT NULL\r\n) denominator\r\n;","CHECK_NAME":"plausibleValueLow","CHECK_LEVEL":"CONCEPT","CHECK_DESCRIPTION":"For the combination of CONCEPT_ID  2212227 (Bilirubin; direct) and UNIT_CONCEPT_ID 8713 (gram per deciliter), the number and percent of records that have a value less than      1.000.","CDM_TABLE_NAME":"MEASUREMENT","CDM_FIELD_NAME":"MEASUREMENT_CONCEPT_ID","CONCEPT_ID":" 2212227","UNIT_CONCEPT_ID":"8713","SQL_FILE":"concept_plausible_value_low.sql","CATEGORY":"Plausibility","SUBCATEGORY":"Atemporal","CONTEXT":"Verification","checkId":1128,"FAILED":0,"THRESHOLD_VALUE":5,"_row":"18.3"},{"NUM_VIOLATED_ROWS":0,"PCT_VIOLATED_ROWS":0,"NUM_DENOMINATOR_ROWS":0,"EXECUTION_TIME":"2.924922 secs","QUERY_TEXT":"\r\n/*********\r\nCONCEPT LEVEL check:\r\nPLAUSIBLE_VALUE_LOW - find any MEASUREMENT records that have VALUE_AS_NUMBER with non-null value < plausible low value\r\n\r\nParameters used in this template:\r\ncdmDatabaseSchema = cdm_ibm_mdcd_v993.dbo\r\nconceptId =  2212227\r\nunitConceptId = 8736\r\nplausibleValueLow =      1.000\r\n\r\n**********/\r\n\r\n\r\nSELECT num_violated_rows, CASE WHEN denominator.num_rows = 0 THEN 0 ELSE 1.0*num_violated_rows/denominator.num_rows END  AS pct_violated_rows, \r\n  denominator.num_rows as num_denominator_rows\r\nFROM\r\n(\r\n\tSELECT COUNT_BIG(*) AS num_violated_rows\r\n\tFROM\r\n\t(\r\n\t\tSELECT m.* \r\n\t\tFROM cdm_ibm_mdcd_v993.dbo.measurement m\r\n\t\t\r\n\t\tWHERE m.measurement_concept_id =  2212227\r\n\t\tAND m.unit_concept_id = 8736\r\n\t\tAND m.value_as_number IS NOT NULL\r\n\t\tAND m.value_as_number <      1.000\r\n\t) violated_rows\r\n) violated_row_count,\r\n( \r\n\tSELECT COUNT_BIG(*) AS num_rows\r\n\tFROM cdm_ibm_mdcd_v993.dbo.measurement m\r\n\t\r\n\tWHERE measurement_concept_id =  2212227\r\n\tAND unit_concept_id = 8736\r\n\tAND value_as_number IS NOT NULL\r\n) denominator\r\n;","CHECK_NAME":"plausibleValueLow","CHECK_LEVEL":"CONCEPT","CHECK_DESCRIPTION":"For the combination of CONCEPT_ID  2212227 (Bilirubin; direct) and UNIT_CONCEPT_ID 8736 (nanomole per liter), the number and percent of records that have a value less than      1.000.","CDM_TABLE_NAME":"MEASUREMENT","CDM_FIELD_NAME":"MEASUREMENT_CONCEPT_ID","CONCEPT_ID":" 2212227","UNIT_CONCEPT_ID":"8736","SQL_FILE":"concept_plausible_value_low.sql","CATEGORY":"Plausibility","SUBCATEGORY":"Atemporal","CONTEXT":"Verification","checkId":1129,"FAILED":0,"THRESHOLD_VALUE":5,"_row":"18.4"},{"NUM_VIOLATED_ROWS":0,"PCT_VIOLATED_ROWS":0,"NUM_DENOMINATOR_ROWS":0,"EXECUTION_TIME":"1.212966 secs","QUERY_TEXT":"\r\n/*********\r\nCONCEPT LEVEL check:\r\nPLAUSIBLE_VALUE_LOW - find any MEASUREMENT records that have VALUE_AS_NUMBER with non-null value < plausible low value\r\n\r\nParameters used in this template:\r\ncdmDatabaseSchema = cdm_ibm_mdcd_v993.dbo\r\nconceptId =  2212227\r\nunitConceptId = 8753\r\nplausibleValueLow =      1.000\r\n\r\n**********/\r\n\r\n\r\nSELECT num_violated_rows, CASE WHEN denominator.num_rows = 0 THEN 0 ELSE 1.0*num_violated_rows/denominator.num_rows END  AS pct_violated_rows, \r\n  denominator.num_rows as num_denominator_rows\r\nFROM\r\n(\r\n\tSELECT COUNT_BIG(*) AS num_violated_rows\r\n\tFROM\r\n\t(\r\n\t\tSELECT m.* \r\n\t\tFROM cdm_ibm_mdcd_v993.dbo.measurement m\r\n\t\t\r\n\t\tWHERE m.measurement_concept_id =  2212227\r\n\t\tAND m.unit_concept_id = 8753\r\n\t\tAND m.value_as_number IS NOT NULL\r\n\t\tAND m.value_as_number <      1.000\r\n\t) violated_rows\r\n) violated_row_count,\r\n( \r\n\tSELECT COUNT_BIG(*) AS num_rows\r\n\tFROM cdm_ibm_mdcd_v993.dbo.measurement m\r\n\t\r\n\tWHERE measurement_concept_id =  2212227\r\n\tAND unit_concept_id = 8753\r\n\tAND value_as_number IS NOT NULL\r\n) denominator\r\n;","CHECK_NAME":"plausibleValueLow","CHECK_LEVEL":"CONCEPT","CHECK_DESCRIPTION":"For the combination of CONCEPT_ID  2212227 (Bilirubin; direct) and UNIT_CONCEPT_ID 8753 (millimole per liter), the number and percent of records that have a value less than      1.000.","CDM_TABLE_NAME":"MEASUREMENT","CDM_FIELD_NAME":"MEASUREMENT_CONCEPT_ID","CONCEPT_ID":" 2212227","UNIT_CONCEPT_ID":"8753","SQL_FILE":"concept_plausible_value_low.sql","CATEGORY":"Plausibility","SUBCATEGORY":"Atemporal","CONTEXT":"Verification","checkId":1130,"FAILED":0,"THRESHOLD_VALUE":5,"_row":"18.5"},{"NUM_VIOLATED_ROWS":0,"PCT_VIOLATED_ROWS":0,"NUM_DENOMINATOR_ROWS":0,"EXECUTION_TIME":"1.267971 secs","QUERY_TEXT":"\r\n/*********\r\nCONCEPT LEVEL check:\r\nPLAUSIBLE_VALUE_LOW - find any MEASUREMENT records that have VALUE_AS_NUMBER with non-null value < plausible low value\r\n\r\nParameters used in this template:\r\ncdmDatabaseSchema = cdm_ibm_mdcd_v993.dbo\r\nconceptId =  2212227\r\nunitConceptId = 8837\r\nplausibleValueLow =      1.000\r\n\r\n**********/\r\n\r\n\r\nSELECT num_violated_rows, CASE WHEN denominator.num_rows = 0 THEN 0 ELSE 1.0*num_violated_rows/denominator.num_rows END  AS pct_violated_rows, \r\n  denominator.num_rows as num_denominator_rows\r\nFROM\r\n(\r\n\tSELECT COUNT_BIG(*) AS num_violated_rows\r\n\tFROM\r\n\t(\r\n\t\tSELECT m.* \r\n\t\tFROM cdm_ibm_mdcd_v993.dbo.measurement m\r\n\t\t\r\n\t\tWHERE m.measurement_concept_id =  2212227\r\n\t\tAND m.unit_concept_id = 8837\r\n\t\tAND m.value_as_number IS NOT NULL\r\n\t\tAND m.value_as_number <      1.000\r\n\t) violated_rows\r\n) violated_row_count,\r\n( \r\n\tSELECT COUNT_BIG(*) AS num_rows\r\n\tFROM cdm_ibm_mdcd_v993.dbo.measurement m\r\n\t\r\n\tWHERE measurement_concept_id =  2212227\r\n\tAND unit_concept_id = 8837\r\n\tAND value_as_number IS NOT NULL\r\n) denominator\r\n;","CHECK_NAME":"plausibleValueLow","CHECK_LEVEL":"CONCEPT","CHECK_DESCRIPTION":"For the combination of CONCEPT_ID  2212227 (Bilirubin; direct) and UNIT_CONCEPT_ID 8837 (microgram per deciliter), the number and percent of records that have a value less than      1.000.","CDM_TABLE_NAME":"MEASUREMENT","CDM_FIELD_NAME":"MEASUREMENT_CONCEPT_ID","CONCEPT_ID":" 2212227","UNIT_CONCEPT_ID":"8837","SQL_FILE":"concept_plausible_value_low.sql","CATEGORY":"Plausibility","SUBCATEGORY":"Atemporal","CONTEXT":"Verification","checkId":1131,"FAILED":0,"THRESHOLD_VALUE":5,"_row":"18.6"},{"NUM_VIOLATED_ROWS":0,"PCT_VIOLATED_ROWS":0,"NUM_DENOMINATOR_ROWS":0,"EXECUTION_TIME":"0.722967 secs","QUERY_TEXT":"\r\n/*********\r\nCONCEPT LEVEL check:\r\nPLAUSIBLE_VALUE_LOW - find any MEASUREMENT records that have VALUE_AS_NUMBER with non-null value < plausible low value\r\n\r\nParameters used in this template:\r\ncdmDatabaseSchema = cdm_ibm_mdcd_v993.dbo\r\nconceptId =  2212227\r\nunitConceptId = 8840\r\nplausibleValueLow =      1.000\r\n\r\n**********/\r\n\r\n\r\nSELECT num_violated_rows, CASE WHEN denominator.num_rows = 0 THEN 0 ELSE 1.0*num_violated_rows/denominator.num_rows END  AS pct_violated_rows, \r\n  denominator.num_rows as num_denominator_rows\r\nFROM\r\n(\r\n\tSELECT COUNT_BIG(*) AS num_violated_rows\r\n\tFROM\r\n\t(\r\n\t\tSELECT m.* \r\n\t\tFROM cdm_ibm_mdcd_v993.dbo.measurement m\r\n\t\t\r\n\t\tWHERE m.measurement_concept_id =  2212227\r\n\t\tAND m.unit_concept_id = 8840\r\n\t\tAND m.value_as_number IS NOT NULL\r\n\t\tAND m.value_as_number <      1.000\r\n\t) violated_rows\r\n) violated_row_count,\r\n( \r\n\tSELECT COUNT_BIG(*) AS num_rows\r\n\tFROM cdm_ibm_mdcd_v993.dbo.measurement m\r\n\t\r\n\tWHERE measurement_concept_id =  2212227\r\n\tAND unit_concept_id = 8840\r\n\tAND value_as_number IS NOT NULL\r\n) denominator\r\n;","CHECK_NAME":"plausibleValueLow","CHECK_LEVEL":"CONCEPT","CHECK_DESCRIPTION":"For the combination of CONCEPT_ID  2212227 (Bilirubin; direct) and UNIT_CONCEPT_ID 8840 (milligram per deciliter), the number and percent of records that have a value less than      1.000.","CDM_TABLE_NAME":"MEASUREMENT","CDM_FIELD_NAME":"MEASUREMENT_CONCEPT_ID","CONCEPT_ID":" 2212227","UNIT_CONCEPT_ID":"8840","SQL_FILE":"concept_plausible_value_low.sql","CATEGORY":"Plausibility","SUBCATEGORY":"Atemporal","CONTEXT":"Verification","checkId":1132,"FAILED":0,"THRESHOLD_VALUE":5,"_row":"18.7"},{"NUM_VIOLATED_ROWS":0,"PCT_VIOLATED_ROWS":0,"NUM_DENOMINATOR_ROWS":0,"EXECUTION_TIME":"0.530980 secs","QUERY_TEXT":"\r\n/*********\r\nCONCEPT LEVEL check:\r\nPLAUSIBLE_VALUE_LOW - find any MEASUREMENT records that have VALUE_AS_NUMBER with non-null value < plausible low value\r\n\r\nParameters used in this template:\r\ncdmDatabaseSchema = cdm_ibm_mdcd_v993.dbo\r\nconceptId =  2212227\r\nunitConceptId = 8842\r\nplausibleValueLow =      1.000\r\n\r\n**********/\r\n\r\n\r\nSELECT num_violated_rows, CASE WHEN denominator.num_rows = 0 THEN 0 ELSE 1.0*num_violated_rows/denominator.num_rows END  AS pct_violated_rows, \r\n  denominator.num_rows as num_denominator_rows\r\nFROM\r\n(\r\n\tSELECT COUNT_BIG(*) AS num_violated_rows\r\n\tFROM\r\n\t(\r\n\t\tSELECT m.* \r\n\t\tFROM cdm_ibm_mdcd_v993.dbo.measurement m\r\n\t\t\r\n\t\tWHERE m.measurement_concept_id =  2212227\r\n\t\tAND m.unit_concept_id = 8842\r\n\t\tAND m.value_as_number IS NOT NULL\r\n\t\tAND m.value_as_number <      1.000\r\n\t) violated_rows\r\n) violated_row_count,\r\n( \r\n\tSELECT COUNT_BIG(*) AS num_rows\r\n\tFROM cdm_ibm_mdcd_v993.dbo.measurement m\r\n\t\r\n\tWHERE measurement_concept_id =  2212227\r\n\tAND unit_concept_id = 8842\r\n\tAND value_as_number IS NOT NULL\r\n) denominator\r\n;","CHECK_NAME":"plausibleValueLow","CHECK_LEVEL":"CONCEPT","CHECK_DESCRIPTION":"For the combination of CONCEPT_ID  2212227 (Bilirubin; direct) and UNIT_CONCEPT_ID 8842 (nanogram per milliliter), the number and percent of records that have a value less than      1.000.","CDM_TABLE_NAME":"MEASUREMENT","CDM_FIELD_NAME":"MEASUREMENT_CONCEPT_ID","CONCEPT_ID":" 2212227","UNIT_CONCEPT_ID":"8842","SQL_FILE":"concept_plausible_value_low.sql","CATEGORY":"Plausibility","SUBCATEGORY":"Atemporal","CONTEXT":"Verification","checkId":1133,"FAILED":0,"THRESHOLD_VALUE":5,"_row":"18.8"},{"NUM_VIOLATED_ROWS":0,"PCT_VIOLATED_ROWS":0,"NUM_DENOMINATOR_ROWS":0,"EXECUTION_TIME":"0.697987 secs","QUERY_TEXT":"\r\n/*********\r\nCONCEPT LEVEL check:\r\nPLAUSIBLE_VALUE_LOW - find any MEASUREMENT records that have VALUE_AS_NUMBER with non-null value < plausible low value\r\n\r\nParameters used in this template:\r\ncdmDatabaseSchema = cdm_ibm_mdcd_v993.dbo\r\nconceptId =  2212227\r\nunitConceptId = 9557\r\nplausibleValueLow =      1.000\r\n\r\n**********/\r\n\r\n\r\nSELECT num_violated_rows, CASE WHEN denominator.num_rows = 0 THEN 0 ELSE 1.0*num_violated_rows/denominator.num_rows END  AS pct_violated_rows, \r\n  denominator.num_rows as num_denominator_rows\r\nFROM\r\n(\r\n\tSELECT COUNT_BIG(*) AS num_violated_rows\r\n\tFROM\r\n\t(\r\n\t\tSELECT m.* \r\n\t\tFROM cdm_ibm_mdcd_v993.dbo.measurement m\r\n\t\t\r\n\t\tWHERE m.measurement_concept_id =  2212227\r\n\t\tAND m.unit_concept_id = 9557\r\n\t\tAND m.value_as_number IS NOT NULL\r\n\t\tAND m.value_as_number <      1.000\r\n\t) violated_rows\r\n) violated_row_count,\r\n( \r\n\tSELECT COUNT_BIG(*) AS num_rows\r\n\tFROM cdm_ibm_mdcd_v993.dbo.measurement m\r\n\t\r\n\tWHERE measurement_concept_id =  2212227\r\n\tAND unit_concept_id = 9557\r\n\tAND value_as_number IS NOT NULL\r\n) denominator\r\n;","CHECK_NAME":"plausibleValueLow","CHECK_LEVEL":"CONCEPT","CHECK_DESCRIPTION":"For the combination of CONCEPT_ID  2212227 (Bilirubin; direct) and UNIT_CONCEPT_ID 9557 (milliequivalent per liter), the number and percent of records that have a value less than      1.000.","CDM_TABLE_NAME":"MEASUREMENT","CDM_FIELD_NAME":"MEASUREMENT_CONCEPT_ID","CONCEPT_ID":" 2212227","UNIT_CONCEPT_ID":"9557","SQL_FILE":"concept_plausible_value_low.sql","CATEGORY":"Plausibility","SUBCATEGORY":"Atemporal","CONTEXT":"Verification","checkId":1134,"FAILED":0,"THRESHOLD_VALUE":5,"_row":"18.9"},{"NUM_VIOLATED_ROWS":0,"PCT_VIOLATED_ROWS":0,"NUM_DENOMINATOR_ROWS":0,"EXECUTION_TIME":"0.998970 secs","QUERY_TEXT":"\r\n/*********\r\nCONCEPT LEVEL check:\r\nPLAUSIBLE_VALUE_LOW - find any MEASUREMENT records that have VALUE_AS_NUMBER with non-null value < plausible low value\r\n\r\nParameters used in this template:\r\ncdmDatabaseSchema = cdm_ibm_mdcd_v993.dbo\r\nconceptId =  2212241\r\nunitConceptId = 8713\r\nplausibleValueLow =      3.400\r\n\r\n**********/\r\n\r\n\r\nSELECT num_violated_rows, CASE WHEN denominator.num_rows = 0 THEN 0 ELSE 1.0*num_violated_rows/denominator.num_rows END  AS pct_violated_rows, \r\n  denominator.num_rows as num_denominator_rows\r\nFROM\r\n(\r\n\tSELECT COUNT_BIG(*) AS num_violated_rows\r\n\tFROM\r\n\t(\r\n\t\tSELECT m.* \r\n\t\tFROM cdm_ibm_mdcd_v993.dbo.measurement m\r\n\t\t\r\n\t\tWHERE m.measurement_concept_id =  2212241\r\n\t\tAND m.unit_concept_id = 8713\r\n\t\tAND m.value_as_number IS NOT NULL\r\n\t\tAND m.value_as_number <      3.400\r\n\t) violated_rows\r\n) violated_row_count,\r\n( \r\n\tSELECT COUNT_BIG(*) AS num_rows\r\n\tFROM cdm_ibm_mdcd_v993.dbo.measurement m\r\n\t\r\n\tWHERE measurement_concept_id =  2212241\r\n\tAND unit_concept_id = 8713\r\n\tAND value_as_number IS NOT NULL\r\n) denominator\r\n;","CHECK_NAME":"plausibleValueLow","CHECK_LEVEL":"CONCEPT","CHECK_DESCRIPTION":"For the combination of CONCEPT_ID  2212241 (Calcium; total) and UNIT_CONCEPT_ID 8713 (gram per deciliter), the number and percent of records that have a value less than      3.400.","CDM_TABLE_NAME":"MEASUREMENT","CDM_FIELD_NAME":"MEASUREMENT_CONCEPT_ID","CONCEPT_ID":" 2212241","UNIT_CONCEPT_ID":"8713","SQL_FILE":"concept_plausible_value_low.sql","CATEGORY":"Plausibility","SUBCATEGORY":"Atemporal","CONTEXT":"Verification","checkId":1135,"FAILED":0,"THRESHOLD_VALUE":5,"_row":"18.10"},{"NUM_VIOLATED_ROWS":0,"PCT_VIOLATED_ROWS":0,"NUM_DENOMINATOR_ROWS":0,"EXECUTION_TIME":"0.763974 secs","QUERY_TEXT":"\r\n/*********\r\nCONCEPT LEVEL check:\r\nPLAUSIBLE_VALUE_LOW - find any MEASUREMENT records that have VALUE_AS_NUMBER with non-null value < plausible low value\r\n\r\nParameters used in this template:\r\ncdmDatabaseSchema = cdm_ibm_mdcd_v993.dbo\r\nconceptId =  2212241\r\nunitConceptId = 8753\r\nplausibleValueLow =      1.000\r\n\r\n**********/\r\n\r\n\r\nSELECT num_violated_rows, CASE WHEN denominator.num_rows = 0 THEN 0 ELSE 1.0*num_violated_rows/denominator.num_rows END  AS pct_violated_rows, \r\n  denominator.num_rows as num_denominator_rows\r\nFROM\r\n(\r\n\tSELECT COUNT_BIG(*) AS num_violated_rows\r\n\tFROM\r\n\t(\r\n\t\tSELECT m.* \r\n\t\tFROM cdm_ibm_mdcd_v993.dbo.measurement m\r\n\t\t\r\n\t\tWHERE m.measurement_concept_id =  2212241\r\n\t\tAND m.unit_concept_id = 8753\r\n\t\tAND m.value_as_number IS NOT NULL\r\n\t\tAND m.value_as_number <      1.000\r\n\t) violated_rows\r\n) violated_row_count,\r\n( \r\n\tSELECT COUNT_BIG(*) AS num_rows\r\n\tFROM cdm_ibm_mdcd_v993.dbo.measurement m\r\n\t\r\n\tWHERE measurement_concept_id =  2212241\r\n\tAND unit_concept_id = 8753\r\n\tAND value_as_number IS NOT NULL\r\n) denominator\r\n;","CHECK_NAME":"plausibleValueLow","CHECK_LEVEL":"CONCEPT","CHECK_DESCRIPTION":"For the combination of CONCEPT_ID  2212241 (Calcium; total) and UNIT_CONCEPT_ID 8753 (millimole per liter), the number and percent of records that have a value less than      1.000.","CDM_TABLE_NAME":"MEASUREMENT","CDM_FIELD_NAME":"MEASUREMENT_CONCEPT_ID","CONCEPT_ID":" 2212241","UNIT_CONCEPT_ID":"8753","SQL_FILE":"concept_plausible_value_low.sql","CATEGORY":"Plausibility","SUBCATEGORY":"Atemporal","CONTEXT":"Verification","checkId":1136,"FAILED":0,"THRESHOLD_VALUE":5,"_row":"18.11"},{"NUM_VIOLATED_ROWS":0,"PCT_VIOLATED_ROWS":0,"NUM_DENOMINATOR_ROWS":0,"EXECUTION_TIME":"0.917969 secs","QUERY_TEXT":"\r\n/*********\r\nCONCEPT LEVEL check:\r\nPLAUSIBLE_VALUE_LOW - find any MEASUREMENT records that have VALUE_AS_NUMBER with non-null value < plausible low value\r\n\r\nParameters used in this template:\r\ncdmDatabaseSchema = cdm_ibm_mdcd_v993.dbo\r\nconceptId =  2212241\r\nunitConceptId = 8840\r\nplausibleValueLow =      7.000\r\n\r\n**********/\r\n\r\n\r\nSELECT num_violated_rows, CASE WHEN denominator.num_rows = 0 THEN 0 ELSE 1.0*num_violated_rows/denominator.num_rows END  AS pct_violated_rows, \r\n  denominator.num_rows as num_denominator_rows\r\nFROM\r\n(\r\n\tSELECT COUNT_BIG(*) AS num_violated_rows\r\n\tFROM\r\n\t(\r\n\t\tSELECT m.* \r\n\t\tFROM cdm_ibm_mdcd_v993.dbo.measurement m\r\n\t\t\r\n\t\tWHERE m.measurement_concept_id =  2212241\r\n\t\tAND m.unit_concept_id = 8840\r\n\t\tAND m.value_as_number IS NOT NULL\r\n\t\tAND m.value_as_number <      7.000\r\n\t) violated_rows\r\n) violated_row_count,\r\n( \r\n\tSELECT COUNT_BIG(*) AS num_rows\r\n\tFROM cdm_ibm_mdcd_v993.dbo.measurement m\r\n\t\r\n\tWHERE measurement_concept_id =  2212241\r\n\tAND unit_concept_id = 8840\r\n\tAND value_as_number IS NOT NULL\r\n) denominator\r\n;","CHECK_NAME":"plausibleValueLow","CHECK_LEVEL":"CONCEPT","CHECK_DESCRIPTION":"For the combination of CONCEPT_ID  2212241 (Calcium; total) and UNIT_CONCEPT_ID 8840 (milligram per deciliter), the number and percent of records that have a value less than      7.000.","CDM_TABLE_NAME":"MEASUREMENT","CDM_FIELD_NAME":"MEASUREMENT_CONCEPT_ID","CONCEPT_ID":" 2212241","UNIT_CONCEPT_ID":"8840","SQL_FILE":"concept_plausible_value_low.sql","CATEGORY":"Plausibility","SUBCATEGORY":"Atemporal","CONTEXT":"Verification","checkId":1137,"FAILED":0,"THRESHOLD_VALUE":5,"_row":"18.12"},{"NUM_VIOLATED_ROWS":0,"PCT_VIOLATED_ROWS":0,"NUM_DENOMINATOR_ROWS":0,"EXECUTION_TIME":"0.770977 secs","QUERY_TEXT":"\r\n/*********\r\nCONCEPT LEVEL check:\r\nPLAUSIBLE_VALUE_LOW - find any MEASUREMENT records that have VALUE_AS_NUMBER with non-null value < plausible low value\r\n\r\nParameters used in this template:\r\ncdmDatabaseSchema = cdm_ibm_mdcd_v993.dbo\r\nconceptId =  2212241\r\nunitConceptId = 8845\r\nplausibleValueLow =      1.200\r\n\r\n**********/\r\n\r\n\r\nSELECT num_violated_rows, CASE WHEN denominator.num_rows = 0 THEN 0 ELSE 1.0*num_violated_rows/denominator.num_rows END  AS pct_violated_rows, \r\n  denominator.num_rows as num_denominator_rows\r\nFROM\r\n(\r\n\tSELECT COUNT_BIG(*) AS num_violated_rows\r\n\tFROM\r\n\t(\r\n\t\tSELECT m.* \r\n\t\tFROM cdm_ibm_mdcd_v993.dbo.measurement m\r\n\t\t\r\n\t\tWHERE m.measurement_concept_id =  2212241\r\n\t\tAND m.unit_concept_id = 8845\r\n\t\tAND m.value_as_number IS NOT NULL\r\n\t\tAND m.value_as_number <      1.200\r\n\t) violated_rows\r\n) violated_row_count,\r\n( \r\n\tSELECT COUNT_BIG(*) AS num_rows\r\n\tFROM cdm_ibm_mdcd_v993.dbo.measurement m\r\n\t\r\n\tWHERE measurement_concept_id =  2212241\r\n\tAND unit_concept_id = 8845\r\n\tAND value_as_number IS NOT NULL\r\n) denominator\r\n;","CHECK_NAME":"plausibleValueLow","CHECK_LEVEL":"CONCEPT","CHECK_DESCRIPTION":"For the combination of CONCEPT_ID  2212241 (Calcium; total) and UNIT_CONCEPT_ID 8845 (picogram per milliliter), the number and percent of records that have a value less than      1.200.","CDM_TABLE_NAME":"MEASUREMENT","CDM_FIELD_NAME":"MEASUREMENT_CONCEPT_ID","CONCEPT_ID":" 2212241","UNIT_CONCEPT_ID":"8845","SQL_FILE":"concept_plausible_value_low.sql","CATEGORY":"Plausibility","SUBCATEGORY":"Atemporal","CONTEXT":"Verification","checkId":1138,"FAILED":0,"THRESHOLD_VALUE":5,"_row":"18.13"},{"NUM_VIOLATED_ROWS":0,"PCT_VIOLATED_ROWS":0,"NUM_DENOMINATOR_ROWS":0,"EXECUTION_TIME":"3.741895 secs","QUERY_TEXT":"\r\n/*********\r\nCONCEPT LEVEL check:\r\nPLAUSIBLE_VALUE_LOW - find any MEASUREMENT records that have VALUE_AS_NUMBER with non-null value < plausible low value\r\n\r\nParameters used in this template:\r\ncdmDatabaseSchema = cdm_ibm_mdcd_v993.dbo\r\nconceptId =  2212241\r\nunitConceptId = 8861\r\nplausibleValueLow =      7.000\r\n\r\n**********/\r\n\r\n\r\nSELECT num_violated_rows, CASE WHEN denominator.num_rows = 0 THEN 0 ELSE 1.0*num_violated_rows/denominator.num_rows END  AS pct_violated_rows, \r\n  denominator.num_rows as num_denominator_rows\r\nFROM\r\n(\r\n\tSELECT COUNT_BIG(*) AS num_violated_rows\r\n\tFROM\r\n\t(\r\n\t\tSELECT m.* \r\n\t\tFROM cdm_ibm_mdcd_v993.dbo.measurement m\r\n\t\t\r\n\t\tWHERE m.measurement_concept_id =  2212241\r\n\t\tAND m.unit_concept_id = 8861\r\n\t\tAND m.value_as_number IS NOT NULL\r\n\t\tAND m.value_as_number <      7.000\r\n\t) violated_rows\r\n) violated_row_count,\r\n( \r\n\tSELECT COUNT_BIG(*) AS num_rows\r\n\tFROM cdm_ibm_mdcd_v993.dbo.measurement m\r\n\t\r\n\tWHERE measurement_concept_id =  2212241\r\n\tAND unit_concept_id = 8861\r\n\tAND value_as_number IS NOT NULL\r\n) denominator\r\n;","CHECK_NAME":"plausibleValueLow","CHECK_LEVEL":"CONCEPT","CHECK_DESCRIPTION":"For the combination of CONCEPT_ID  2212241 (Calcium; total) and UNIT_CONCEPT_ID 8861 (milligram per milliliter), the number and percent of records that have a value less than      7.000.","CDM_TABLE_NAME":"MEASUREMENT","CDM_FIELD_NAME":"MEASUREMENT_CONCEPT_ID","CONCEPT_ID":" 2212241","UNIT_CONCEPT_ID":"8861","SQL_FILE":"concept_plausible_value_low.sql","CATEGORY":"Plausibility","SUBCATEGORY":"Atemporal","CONTEXT":"Verification","checkId":1139,"FAILED":0,"THRESHOLD_VALUE":5,"_row":"18.14"},{"NUM_VIOLATED_ROWS":0,"PCT_VIOLATED_ROWS":0,"NUM_DENOMINATOR_ROWS":0,"EXECUTION_TIME":"3.397914 secs","QUERY_TEXT":"\r\n/*********\r\nCONCEPT LEVEL check:\r\nPLAUSIBLE_VALUE_LOW - find any MEASUREMENT records that have VALUE_AS_NUMBER with non-null value < plausible low value\r\n\r\nParameters used in this template:\r\ncdmDatabaseSchema = cdm_ibm_mdcd_v993.dbo\r\nconceptId =  2212250\r\nunitConceptId = 8753\r\nplausibleValueLow =      2.000\r\n\r\n**********/\r\n\r\n\r\nSELECT num_violated_rows, CASE WHEN denominator.num_rows = 0 THEN 0 ELSE 1.0*num_violated_rows/denominator.num_rows END  AS pct_violated_rows, \r\n  denominator.num_rows as num_denominator_rows\r\nFROM\r\n(\r\n\tSELECT COUNT_BIG(*) AS num_violated_rows\r\n\tFROM\r\n\t(\r\n\t\tSELECT m.* \r\n\t\tFROM cdm_ibm_mdcd_v993.dbo.measurement m\r\n\t\t\r\n\t\tWHERE m.measurement_concept_id =  2212250\r\n\t\tAND m.unit_concept_id = 8753\r\n\t\tAND m.value_as_number IS NOT NULL\r\n\t\tAND m.value_as_number <      2.000\r\n\t) violated_rows\r\n) violated_row_count,\r\n( \r\n\tSELECT COUNT_BIG(*) AS num_rows\r\n\tFROM cdm_ibm_mdcd_v993.dbo.measurement m\r\n\t\r\n\tWHERE measurement_concept_id =  2212250\r\n\tAND unit_concept_id = 8753\r\n\tAND value_as_number IS NOT NULL\r\n) denominator\r\n;","CHECK_NAME":"plausibleValueLow","CHECK_LEVEL":"CONCEPT","CHECK_DESCRIPTION":"For the combination of CONCEPT_ID  2212250 (Carbon dioxide (bicarbonate)) and UNIT_CONCEPT_ID 8753 (millimole per liter), the number and percent of records that have a value less than      2.000.","CDM_TABLE_NAME":"MEASUREMENT","CDM_FIELD_NAME":"MEASUREMENT_CONCEPT_ID","CONCEPT_ID":" 2212250","UNIT_CONCEPT_ID":"8753","SQL_FILE":"concept_plausible_value_low.sql","CATEGORY":"Plausibility","SUBCATEGORY":"Atemporal","CONTEXT":"Verification","checkId":1140,"FAILED":0,"THRESHOLD_VALUE":5,"_row":"18.15"},{"NUM_VIOLATED_ROWS":0,"PCT_VIOLATED_ROWS":0,"NUM_DENOMINATOR_ROWS":0,"EXECUTION_TIME":"1.163973 secs","QUERY_TEXT":"\r\n/*********\r\nCONCEPT LEVEL check:\r\nPLAUSIBLE_VALUE_LOW - find any MEASUREMENT records that have VALUE_AS_NUMBER with non-null value < plausible low value\r\n\r\nParameters used in this template:\r\ncdmDatabaseSchema = cdm_ibm_mdcd_v993.dbo\r\nconceptId =  2212250\r\nunitConceptId = 9557\r\nplausibleValueLow =      2.000\r\n\r\n**********/\r\n\r\n\r\nSELECT num_violated_rows, CASE WHEN denominator.num_rows = 0 THEN 0 ELSE 1.0*num_violated_rows/denominator.num_rows END  AS pct_violated_rows, \r\n  denominator.num_rows as num_denominator_rows\r\nFROM\r\n(\r\n\tSELECT COUNT_BIG(*) AS num_violated_rows\r\n\tFROM\r\n\t(\r\n\t\tSELECT m.* \r\n\t\tFROM cdm_ibm_mdcd_v993.dbo.measurement m\r\n\t\t\r\n\t\tWHERE m.measurement_concept_id =  2212250\r\n\t\tAND m.unit_concept_id = 9557\r\n\t\tAND m.value_as_number IS NOT NULL\r\n\t\tAND m.value_as_number <      2.000\r\n\t) violated_rows\r\n) violated_row_count,\r\n( \r\n\tSELECT COUNT_BIG(*) AS num_rows\r\n\tFROM cdm_ibm_mdcd_v993.dbo.measurement m\r\n\t\r\n\tWHERE measurement_concept_id =  2212250\r\n\tAND unit_concept_id = 9557\r\n\tAND value_as_number IS NOT NULL\r\n) denominator\r\n;","CHECK_NAME":"plausibleValueLow","CHECK_LEVEL":"CONCEPT","CHECK_DESCRIPTION":"For the combination of CONCEPT_ID  2212250 (Carbon dioxide (bicarbonate)) and UNIT_CONCEPT_ID 9557 (milliequivalent per liter), the number and percent of records that have a value less than      2.000.","CDM_TABLE_NAME":"MEASUREMENT","CDM_FIELD_NAME":"MEASUREMENT_CONCEPT_ID","CONCEPT_ID":" 2212250","UNIT_CONCEPT_ID":"9557","SQL_FILE":"concept_plausible_value_low.sql","CATEGORY":"Plausibility","SUBCATEGORY":"Atemporal","CONTEXT":"Verification","checkId":1141,"FAILED":0,"THRESHOLD_VALUE":5,"_row":"18.16"},{"NUM_VIOLATED_ROWS":0,"PCT_VIOLATED_ROWS":0,"NUM_DENOMINATOR_ROWS":0,"EXECUTION_TIME":"0.828972 secs","QUERY_TEXT":"\r\n/*********\r\nCONCEPT LEVEL check:\r\nPLAUSIBLE_VALUE_LOW - find any MEASUREMENT records that have VALUE_AS_NUMBER with non-null value < plausible low value\r\n\r\nParameters used in this template:\r\ncdmDatabaseSchema = cdm_ibm_mdcd_v993.dbo\r\nconceptId =  2212263\r\nunitConceptId = 8753\r\nplausibleValueLow =     90.000\r\n\r\n**********/\r\n\r\n\r\nSELECT num_violated_rows, CASE WHEN denominator.num_rows = 0 THEN 0 ELSE 1.0*num_violated_rows/denominator.num_rows END  AS pct_violated_rows, \r\n  denominator.num_rows as num_denominator_rows\r\nFROM\r\n(\r\n\tSELECT COUNT_BIG(*) AS num_violated_rows\r\n\tFROM\r\n\t(\r\n\t\tSELECT m.* \r\n\t\tFROM cdm_ibm_mdcd_v993.dbo.measurement m\r\n\t\t\r\n\t\tWHERE m.measurement_concept_id =  2212263\r\n\t\tAND m.unit_concept_id = 8753\r\n\t\tAND m.value_as_number IS NOT NULL\r\n\t\tAND m.value_as_number <     90.000\r\n\t) violated_rows\r\n) violated_row_count,\r\n( \r\n\tSELECT COUNT_BIG(*) AS num_rows\r\n\tFROM cdm_ibm_mdcd_v993.dbo.measurement m\r\n\t\r\n\tWHERE measurement_concept_id =  2212263\r\n\tAND unit_concept_id = 8753\r\n\tAND value_as_number IS NOT NULL\r\n) denominator\r\n;","CHECK_NAME":"plausibleValueLow","CHECK_LEVEL":"CONCEPT","CHECK_DESCRIPTION":"For the combination of CONCEPT_ID  2212263 (Chloride; blood) and UNIT_CONCEPT_ID 8753 (millimole per liter), the number and percent of records that have a value less than     90.000.","CDM_TABLE_NAME":"MEASUREMENT","CDM_FIELD_NAME":"MEASUREMENT_CONCEPT_ID","CONCEPT_ID":" 2212263","UNIT_CONCEPT_ID":"8753","SQL_FILE":"concept_plausible_value_low.sql","CATEGORY":"Plausibility","SUBCATEGORY":"Atemporal","CONTEXT":"Verification","checkId":1142,"FAILED":0,"THRESHOLD_VALUE":5,"_row":"18.17"},{"NUM_VIOLATED_ROWS":0,"PCT_VIOLATED_ROWS":0,"NUM_DENOMINATOR_ROWS":0,"EXECUTION_TIME":"0.709979 secs","QUERY_TEXT":"\r\n/*********\r\nCONCEPT LEVEL check:\r\nPLAUSIBLE_VALUE_LOW - find any MEASUREMENT records that have VALUE_AS_NUMBER with non-null value < plausible low value\r\n\r\nParameters used in this template:\r\ncdmDatabaseSchema = cdm_ibm_mdcd_v993.dbo\r\nconceptId =  2212263\r\nunitConceptId = 8840\r\nplausibleValueLow =      1.000\r\n\r\n**********/\r\n\r\n\r\nSELECT num_violated_rows, CASE WHEN denominator.num_rows = 0 THEN 0 ELSE 1.0*num_violated_rows/denominator.num_rows END  AS pct_violated_rows, \r\n  denominator.num_rows as num_denominator_rows\r\nFROM\r\n(\r\n\tSELECT COUNT_BIG(*) AS num_violated_rows\r\n\tFROM\r\n\t(\r\n\t\tSELECT m.* \r\n\t\tFROM cdm_ibm_mdcd_v993.dbo.measurement m\r\n\t\t\r\n\t\tWHERE m.measurement_concept_id =  2212263\r\n\t\tAND m.unit_concept_id = 8840\r\n\t\tAND m.value_as_number IS NOT NULL\r\n\t\tAND m.value_as_number <      1.000\r\n\t) violated_rows\r\n) violated_row_count,\r\n( \r\n\tSELECT COUNT_BIG(*) AS num_rows\r\n\tFROM cdm_ibm_mdcd_v993.dbo.measurement m\r\n\t\r\n\tWHERE measurement_concept_id =  2212263\r\n\tAND unit_concept_id = 8840\r\n\tAND value_as_number IS NOT NULL\r\n) denominator\r\n;","CHECK_NAME":"plausibleValueLow","CHECK_LEVEL":"CONCEPT","CHECK_DESCRIPTION":"For the combination of CONCEPT_ID  2212263 (Chloride; blood) and UNIT_CONCEPT_ID 8840 (milligram per deciliter), the number and percent of records that have a value less than      1.000.","CDM_TABLE_NAME":"MEASUREMENT","CDM_FIELD_NAME":"MEASUREMENT_CONCEPT_ID","CONCEPT_ID":" 2212263","UNIT_CONCEPT_ID":"8840","SQL_FILE":"concept_plausible_value_low.sql","CATEGORY":"Plausibility","SUBCATEGORY":"Atemporal","CONTEXT":"Verification","checkId":1143,"FAILED":0,"THRESHOLD_VALUE":5,"_row":"18.18"},{"NUM_VIOLATED_ROWS":0,"PCT_VIOLATED_ROWS":0,"NUM_DENOMINATOR_ROWS":0,"EXECUTION_TIME":"1.082974 secs","QUERY_TEXT":"\r\n/*********\r\nCONCEPT LEVEL check:\r\nPLAUSIBLE_VALUE_LOW - find any MEASUREMENT records that have VALUE_AS_NUMBER with non-null value < plausible low value\r\n\r\nParameters used in this template:\r\ncdmDatabaseSchema = cdm_ibm_mdcd_v993.dbo\r\nconceptId =  2212263\r\nunitConceptId = 9557\r\nplausibleValueLow =     95.000\r\n\r\n**********/\r\n\r\n\r\nSELECT num_violated_rows, CASE WHEN denominator.num_rows = 0 THEN 0 ELSE 1.0*num_violated_rows/denominator.num_rows END  AS pct_violated_rows, \r\n  denominator.num_rows as num_denominator_rows\r\nFROM\r\n(\r\n\tSELECT COUNT_BIG(*) AS num_violated_rows\r\n\tFROM\r\n\t(\r\n\t\tSELECT m.* \r\n\t\tFROM cdm_ibm_mdcd_v993.dbo.measurement m\r\n\t\t\r\n\t\tWHERE m.measurement_concept_id =  2212263\r\n\t\tAND m.unit_concept_id = 9557\r\n\t\tAND m.value_as_number IS NOT NULL\r\n\t\tAND m.value_as_number <     95.000\r\n\t) violated_rows\r\n) violated_row_count,\r\n( \r\n\tSELECT COUNT_BIG(*) AS num_rows\r\n\tFROM cdm_ibm_mdcd_v993.dbo.measurement m\r\n\t\r\n\tWHERE measurement_concept_id =  2212263\r\n\tAND unit_concept_id = 9557\r\n\tAND value_as_number IS NOT NULL\r\n) denominator\r\n;","CHECK_NAME":"plausibleValueLow","CHECK_LEVEL":"CONCEPT","CHECK_DESCRIPTION":"For the combination of CONCEPT_ID  2212263 (Chloride; blood) and UNIT_CONCEPT_ID 9557 (milliequivalent per liter), the number and percent of records that have a value less than     95.000.","CDM_TABLE_NAME":"MEASUREMENT","CDM_FIELD_NAME":"MEASUREMENT_CONCEPT_ID","CONCEPT_ID":" 2212263","UNIT_CONCEPT_ID":"9557","SQL_FILE":"concept_plausible_value_low.sql","CATEGORY":"Plausibility","SUBCATEGORY":"Atemporal","CONTEXT":"Verification","checkId":1144,"FAILED":0,"THRESHOLD_VALUE":5,"_row":"18.19"},{"NUM_VIOLATED_ROWS":0,"PCT_VIOLATED_ROWS":0,"NUM_DENOMINATOR_ROWS":0,"EXECUTION_TIME":"1.965961 secs","QUERY_TEXT":"\r\n/*********\r\nCONCEPT LEVEL check:\r\nPLAUSIBLE_VALUE_LOW - find any MEASUREMENT records that have VALUE_AS_NUMBER with non-null value < plausible low value\r\n\r\nParameters used in this template:\r\ncdmDatabaseSchema = cdm_ibm_mdcd_v993.dbo\r\nconceptId =  2212285\r\nunitConceptId = 8840\r\nplausibleValueLow =      1.000\r\n\r\n**********/\r\n\r\n\r\nSELECT num_violated_rows, CASE WHEN denominator.num_rows = 0 THEN 0 ELSE 1.0*num_violated_rows/denominator.num_rows END  AS pct_violated_rows, \r\n  denominator.num_rows as num_denominator_rows\r\nFROM\r\n(\r\n\tSELECT COUNT_BIG(*) AS num_violated_rows\r\n\tFROM\r\n\t(\r\n\t\tSELECT m.* \r\n\t\tFROM cdm_ibm_mdcd_v993.dbo.measurement m\r\n\t\t\r\n\t\tWHERE m.measurement_concept_id =  2212285\r\n\t\tAND m.unit_concept_id = 8840\r\n\t\tAND m.value_as_number IS NOT NULL\r\n\t\tAND m.value_as_number <      1.000\r\n\t) violated_rows\r\n) violated_row_count,\r\n( \r\n\tSELECT COUNT_BIG(*) AS num_rows\r\n\tFROM cdm_ibm_mdcd_v993.dbo.measurement m\r\n\t\r\n\tWHERE measurement_concept_id =  2212285\r\n\tAND unit_concept_id = 8840\r\n\tAND value_as_number IS NOT NULL\r\n) denominator\r\n;","CHECK_NAME":"plausibleValueLow","CHECK_LEVEL":"CONCEPT","CHECK_DESCRIPTION":"For the combination of CONCEPT_ID  2212285 (Creatine) and UNIT_CONCEPT_ID 8840 (milligram per deciliter), the number and percent of records that have a value less than      1.000.","CDM_TABLE_NAME":"MEASUREMENT","CDM_FIELD_NAME":"MEASUREMENT_CONCEPT_ID","CONCEPT_ID":" 2212285","UNIT_CONCEPT_ID":"8840","SQL_FILE":"concept_plausible_value_low.sql","CATEGORY":"Plausibility","SUBCATEGORY":"Atemporal","CONTEXT":"Verification","checkId":1145,"FAILED":0,"THRESHOLD_VALUE":5,"_row":"18.20"},{"NUM_VIOLATED_ROWS":0,"PCT_VIOLATED_ROWS":0,"NUM_DENOMINATOR_ROWS":0,"EXECUTION_TIME":"1.000950 secs","QUERY_TEXT":"\r\n/*********\r\nCONCEPT LEVEL check:\r\nPLAUSIBLE_VALUE_LOW - find any MEASUREMENT records that have VALUE_AS_NUMBER with non-null value < plausible low value\r\n\r\nParameters used in this template:\r\ncdmDatabaseSchema = cdm_ibm_mdcd_v993.dbo\r\nconceptId =  2212290\r\nunitConceptId = 8713\r\nplausibleValueLow =      1.000\r\n\r\n**********/\r\n\r\n\r\nSELECT num_violated_rows, CASE WHEN denominator.num_rows = 0 THEN 0 ELSE 1.0*num_violated_rows/denominator.num_rows END  AS pct_violated_rows, \r\n  denominator.num_rows as num_denominator_rows\r\nFROM\r\n(\r\n\tSELECT COUNT_BIG(*) AS num_violated_rows\r\n\tFROM\r\n\t(\r\n\t\tSELECT m.* \r\n\t\tFROM cdm_ibm_mdcd_v993.dbo.measurement m\r\n\t\t\r\n\t\tWHERE m.measurement_concept_id =  2212290\r\n\t\tAND m.unit_concept_id = 8713\r\n\t\tAND m.value_as_number IS NOT NULL\r\n\t\tAND m.value_as_number <      1.000\r\n\t) violated_rows\r\n) violated_row_count,\r\n( \r\n\tSELECT COUNT_BIG(*) AS num_rows\r\n\tFROM cdm_ibm_mdcd_v993.dbo.measurement m\r\n\t\r\n\tWHERE measurement_concept_id =  2212290\r\n\tAND unit_concept_id = 8713\r\n\tAND value_as_number IS NOT NULL\r\n) denominator\r\n;","CHECK_NAME":"plausibleValueLow","CHECK_LEVEL":"CONCEPT","CHECK_DESCRIPTION":"For the combination of CONCEPT_ID  2212290 (Creatine kinase (CK), (CPK); total) and UNIT_CONCEPT_ID 8713 (gram per deciliter), the number and percent of records that have a value less than      1.000.","CDM_TABLE_NAME":"MEASUREMENT","CDM_FIELD_NAME":"MEASUREMENT_CONCEPT_ID","CONCEPT_ID":" 2212290","UNIT_CONCEPT_ID":"8713","SQL_FILE":"concept_plausible_value_low.sql","CATEGORY":"Plausibility","SUBCATEGORY":"Atemporal","CONTEXT":"Verification","checkId":1146,"FAILED":0,"THRESHOLD_VALUE":5,"_row":"18.21"},{"NUM_VIOLATED_ROWS":0,"PCT_VIOLATED_ROWS":0,"NUM_DENOMINATOR_ROWS":0,"EXECUTION_TIME":"0.932973 secs","QUERY_TEXT":"\r\n/*********\r\nCONCEPT LEVEL check:\r\nPLAUSIBLE_VALUE_LOW - find any MEASUREMENT records that have VALUE_AS_NUMBER with non-null value < plausible low value\r\n\r\nParameters used in this template:\r\ncdmDatabaseSchema = cdm_ibm_mdcd_v993.dbo\r\nconceptId =  2212290\r\nunitConceptId = 8753\r\nplausibleValueLow =      1.000\r\n\r\n**********/\r\n\r\n\r\nSELECT num_violated_rows, CASE WHEN denominator.num_rows = 0 THEN 0 ELSE 1.0*num_violated_rows/denominator.num_rows END  AS pct_violated_rows, \r\n  denominator.num_rows as num_denominator_rows\r\nFROM\r\n(\r\n\tSELECT COUNT_BIG(*) AS num_violated_rows\r\n\tFROM\r\n\t(\r\n\t\tSELECT m.* \r\n\t\tFROM cdm_ibm_mdcd_v993.dbo.measurement m\r\n\t\t\r\n\t\tWHERE m.measurement_concept_id =  2212290\r\n\t\tAND m.unit_concept_id = 8753\r\n\t\tAND m.value_as_number IS NOT NULL\r\n\t\tAND m.value_as_number <      1.000\r\n\t) violated_rows\r\n) violated_row_count,\r\n( \r\n\tSELECT COUNT_BIG(*) AS num_rows\r\n\tFROM cdm_ibm_mdcd_v993.dbo.measurement m\r\n\t\r\n\tWHERE measurement_concept_id =  2212290\r\n\tAND unit_concept_id = 8753\r\n\tAND value_as_number IS NOT NULL\r\n) denominator\r\n;","CHECK_NAME":"plausibleValueLow","CHECK_LEVEL":"CONCEPT","CHECK_DESCRIPTION":"For the combination of CONCEPT_ID  2212290 (Creatine kinase (CK), (CPK); total) and UNIT_CONCEPT_ID 8753 (millimole per liter), the number and percent of records that have a value less than      1.000.","CDM_TABLE_NAME":"MEASUREMENT","CDM_FIELD_NAME":"MEASUREMENT_CONCEPT_ID","CONCEPT_ID":" 2212290","UNIT_CONCEPT_ID":"8753","SQL_FILE":"concept_plausible_value_low.sql","CATEGORY":"Plausibility","SUBCATEGORY":"Atemporal","CONTEXT":"Verification","checkId":1147,"FAILED":0,"THRESHOLD_VALUE":5,"_row":"18.22"},{"NUM_VIOLATED_ROWS":0,"PCT_VIOLATED_ROWS":0,"NUM_DENOMINATOR_ROWS":0,"EXECUTION_TIME":"3.845901 secs","QUERY_TEXT":"\r\n/*********\r\nCONCEPT LEVEL check:\r\nPLAUSIBLE_VALUE_LOW - find any MEASUREMENT records that have VALUE_AS_NUMBER with non-null value < plausible low value\r\n\r\nParameters used in this template:\r\ncdmDatabaseSchema = cdm_ibm_mdcd_v993.dbo\r\nconceptId =  2212290\r\nunitConceptId = 8817\r\nplausibleValueLow =      1.580\r\n\r\n**********/\r\n\r\n\r\nSELECT num_violated_rows, CASE WHEN denominator.num_rows = 0 THEN 0 ELSE 1.0*num_violated_rows/denominator.num_rows END  AS pct_violated_rows, \r\n  denominator.num_rows as num_denominator_rows\r\nFROM\r\n(\r\n\tSELECT COUNT_BIG(*) AS num_violated_rows\r\n\tFROM\r\n\t(\r\n\t\tSELECT m.* \r\n\t\tFROM cdm_ibm_mdcd_v993.dbo.measurement m\r\n\t\t\r\n\t\tWHERE m.measurement_concept_id =  2212290\r\n\t\tAND m.unit_concept_id = 8817\r\n\t\tAND m.value_as_number IS NOT NULL\r\n\t\tAND m.value_as_number <      1.580\r\n\t) violated_rows\r\n) violated_row_count,\r\n( \r\n\tSELECT COUNT_BIG(*) AS num_rows\r\n\tFROM cdm_ibm_mdcd_v993.dbo.measurement m\r\n\t\r\n\tWHERE measurement_concept_id =  2212290\r\n\tAND unit_concept_id = 8817\r\n\tAND value_as_number IS NOT NULL\r\n) denominator\r\n;","CHECK_NAME":"plausibleValueLow","CHECK_LEVEL":"CONCEPT","CHECK_DESCRIPTION":"For the combination of CONCEPT_ID  2212290 (Creatine kinase (CK), (CPK); total) and UNIT_CONCEPT_ID 8817 (nanogram per deciliter), the number and percent of records that have a value less than      1.580.","CDM_TABLE_NAME":"MEASUREMENT","CDM_FIELD_NAME":"MEASUREMENT_CONCEPT_ID","CONCEPT_ID":" 2212290","UNIT_CONCEPT_ID":"8817","SQL_FILE":"concept_plausible_value_low.sql","CATEGORY":"Plausibility","SUBCATEGORY":"Atemporal","CONTEXT":"Verification","checkId":1148,"FAILED":0,"THRESHOLD_VALUE":5,"_row":"18.23"},{"NUM_VIOLATED_ROWS":0,"PCT_VIOLATED_ROWS":0,"NUM_DENOMINATOR_ROWS":0,"EXECUTION_TIME":"1.412969 secs","QUERY_TEXT":"\r\n/*********\r\nCONCEPT LEVEL check:\r\nPLAUSIBLE_VALUE_LOW - find any MEASUREMENT records that have VALUE_AS_NUMBER with non-null value < plausible low value\r\n\r\nParameters used in this template:\r\ncdmDatabaseSchema = cdm_ibm_mdcd_v993.dbo\r\nconceptId =  2212290\r\nunitConceptId = 8837\r\nplausibleValueLow =      1.000\r\n\r\n**********/\r\n\r\n\r\nSELECT num_violated_rows, CASE WHEN denominator.num_rows = 0 THEN 0 ELSE 1.0*num_violated_rows/denominator.num_rows END  AS pct_violated_rows, \r\n  denominator.num_rows as num_denominator_rows\r\nFROM\r\n(\r\n\tSELECT COUNT_BIG(*) AS num_violated_rows\r\n\tFROM\r\n\t(\r\n\t\tSELECT m.* \r\n\t\tFROM cdm_ibm_mdcd_v993.dbo.measurement m\r\n\t\t\r\n\t\tWHERE m.measurement_concept_id =  2212290\r\n\t\tAND m.unit_concept_id = 8837\r\n\t\tAND m.value_as_number IS NOT NULL\r\n\t\tAND m.value_as_number <      1.000\r\n\t) violated_rows\r\n) violated_row_count,\r\n( \r\n\tSELECT COUNT_BIG(*) AS num_rows\r\n\tFROM cdm_ibm_mdcd_v993.dbo.measurement m\r\n\t\r\n\tWHERE measurement_concept_id =  2212290\r\n\tAND unit_concept_id = 8837\r\n\tAND value_as_number IS NOT NULL\r\n) denominator\r\n;","CHECK_NAME":"plausibleValueLow","CHECK_LEVEL":"CONCEPT","CHECK_DESCRIPTION":"For the combination of CONCEPT_ID  2212290 (Creatine kinase (CK), (CPK); total) and UNIT_CONCEPT_ID 8837 (microgram per deciliter), the number and percent of records that have a value less than      1.000.","CDM_TABLE_NAME":"MEASUREMENT","CDM_FIELD_NAME":"MEASUREMENT_CONCEPT_ID","CONCEPT_ID":" 2212290","UNIT_CONCEPT_ID":"8837","SQL_FILE":"concept_plausible_value_low.sql","CATEGORY":"Plausibility","SUBCATEGORY":"Atemporal","CONTEXT":"Verification","checkId":1149,"FAILED":0,"THRESHOLD_VALUE":5,"_row":"18.24"},{"NUM_VIOLATED_ROWS":0,"PCT_VIOLATED_ROWS":0,"NUM_DENOMINATOR_ROWS":0,"EXECUTION_TIME":"0.631973 secs","QUERY_TEXT":"\r\n/*********\r\nCONCEPT LEVEL check:\r\nPLAUSIBLE_VALUE_LOW - find any MEASUREMENT records that have VALUE_AS_NUMBER with non-null value < plausible low value\r\n\r\nParameters used in this template:\r\ncdmDatabaseSchema = cdm_ibm_mdcd_v993.dbo\r\nconceptId =  2212290\r\nunitConceptId = 8840\r\nplausibleValueLow =      1.000\r\n\r\n**********/\r\n\r\n\r\nSELECT num_violated_rows, CASE WHEN denominator.num_rows = 0 THEN 0 ELSE 1.0*num_violated_rows/denominator.num_rows END  AS pct_violated_rows, \r\n  denominator.num_rows as num_denominator_rows\r\nFROM\r\n(\r\n\tSELECT COUNT_BIG(*) AS num_violated_rows\r\n\tFROM\r\n\t(\r\n\t\tSELECT m.* \r\n\t\tFROM cdm_ibm_mdcd_v993.dbo.measurement m\r\n\t\t\r\n\t\tWHERE m.measurement_concept_id =  2212290\r\n\t\tAND m.unit_concept_id = 8840\r\n\t\tAND m.value_as_number IS NOT NULL\r\n\t\tAND m.value_as_number <      1.000\r\n\t) violated_rows\r\n) violated_row_count,\r\n( \r\n\tSELECT COUNT_BIG(*) AS num_rows\r\n\tFROM cdm_ibm_mdcd_v993.dbo.measurement m\r\n\t\r\n\tWHERE measurement_concept_id =  2212290\r\n\tAND unit_concept_id = 8840\r\n\tAND value_as_number IS NOT NULL\r\n) denominator\r\n;","CHECK_NAME":"plausibleValueLow","CHECK_LEVEL":"CONCEPT","CHECK_DESCRIPTION":"For the combination of CONCEPT_ID  2212290 (Creatine kinase (CK), (CPK); total) and UNIT_CONCEPT_ID 8840 (milligram per deciliter), the number and percent of records that have a value less than      1.000.","CDM_TABLE_NAME":"MEASUREMENT","CDM_FIELD_NAME":"MEASUREMENT_CONCEPT_ID","CONCEPT_ID":" 2212290","UNIT_CONCEPT_ID":"8840","SQL_FILE":"concept_plausible_value_low.sql","CATEGORY":"Plausibility","SUBCATEGORY":"Atemporal","CONTEXT":"Verification","checkId":1150,"FAILED":0,"THRESHOLD_VALUE":5,"_row":"18.25"},{"NUM_VIOLATED_ROWS":0,"PCT_VIOLATED_ROWS":0,"NUM_DENOMINATOR_ROWS":0,"EXECUTION_TIME":"1.145973 secs","QUERY_TEXT":"\r\n/*********\r\nCONCEPT LEVEL check:\r\nPLAUSIBLE_VALUE_LOW - find any MEASUREMENT records that have VALUE_AS_NUMBER with non-null value < plausible low value\r\n\r\nParameters used in this template:\r\ncdmDatabaseSchema = cdm_ibm_mdcd_v993.dbo\r\nconceptId =  2212290\r\nunitConceptId = 8842\r\nplausibleValueLow =      1.000\r\n\r\n**********/\r\n\r\n\r\nSELECT num_violated_rows, CASE WHEN denominator.num_rows = 0 THEN 0 ELSE 1.0*num_violated_rows/denominator.num_rows END  AS pct_violated_rows, \r\n  denominator.num_rows as num_denominator_rows\r\nFROM\r\n(\r\n\tSELECT COUNT_BIG(*) AS num_violated_rows\r\n\tFROM\r\n\t(\r\n\t\tSELECT m.* \r\n\t\tFROM cdm_ibm_mdcd_v993.dbo.measurement m\r\n\t\t\r\n\t\tWHERE m.measurement_concept_id =  2212290\r\n\t\tAND m.unit_concept_id = 8842\r\n\t\tAND m.value_as_number IS NOT NULL\r\n\t\tAND m.value_as_number <      1.000\r\n\t) violated_rows\r\n) violated_row_count,\r\n( \r\n\tSELECT COUNT_BIG(*) AS num_rows\r\n\tFROM cdm_ibm_mdcd_v993.dbo.measurement m\r\n\t\r\n\tWHERE measurement_concept_id =  2212290\r\n\tAND unit_concept_id = 8842\r\n\tAND value_as_number IS NOT NULL\r\n) denominator\r\n;","CHECK_NAME":"plausibleValueLow","CHECK_LEVEL":"CONCEPT","CHECK_DESCRIPTION":"For the combination of CONCEPT_ID  2212290 (Creatine kinase (CK), (CPK); total) and UNIT_CONCEPT_ID 8842 (nanogram per milliliter), the number and percent of records that have a value less than      1.000.","CDM_TABLE_NAME":"MEASUREMENT","CDM_FIELD_NAME":"MEASUREMENT_CONCEPT_ID","CONCEPT_ID":" 2212290","UNIT_CONCEPT_ID":"8842","SQL_FILE":"concept_plausible_value_low.sql","CATEGORY":"Plausibility","SUBCATEGORY":"Atemporal","CONTEXT":"Verification","checkId":1151,"FAILED":0,"THRESHOLD_VALUE":5,"_row":"18.26"},{"NUM_VIOLATED_ROWS":0,"PCT_VIOLATED_ROWS":0,"NUM_DENOMINATOR_ROWS":0,"EXECUTION_TIME":"0.767972 secs","QUERY_TEXT":"\r\n/*********\r\nCONCEPT LEVEL check:\r\nPLAUSIBLE_VALUE_LOW - find any MEASUREMENT records that have VALUE_AS_NUMBER with non-null value < plausible low value\r\n\r\nParameters used in this template:\r\ncdmDatabaseSchema = cdm_ibm_mdcd_v993.dbo\r\nconceptId =  2212290\r\nunitConceptId = 8848\r\nplausibleValueLow =      1.000\r\n\r\n**********/\r\n\r\n\r\nSELECT num_violated_rows, CASE WHEN denominator.num_rows = 0 THEN 0 ELSE 1.0*num_violated_rows/denominator.num_rows END  AS pct_violated_rows, \r\n  denominator.num_rows as num_denominator_rows\r\nFROM\r\n(\r\n\tSELECT COUNT_BIG(*) AS num_violated_rows\r\n\tFROM\r\n\t(\r\n\t\tSELECT m.* \r\n\t\tFROM cdm_ibm_mdcd_v993.dbo.measurement m\r\n\t\t\r\n\t\tWHERE m.measurement_concept_id =  2212290\r\n\t\tAND m.unit_concept_id = 8848\r\n\t\tAND m.value_as_number IS NOT NULL\r\n\t\tAND m.value_as_number <      1.000\r\n\t) violated_rows\r\n) violated_row_count,\r\n( \r\n\tSELECT COUNT_BIG(*) AS num_rows\r\n\tFROM cdm_ibm_mdcd_v993.dbo.measurement m\r\n\t\r\n\tWHERE measurement_concept_id =  2212290\r\n\tAND unit_concept_id = 8848\r\n\tAND value_as_number IS NOT NULL\r\n) denominator\r\n;","CHECK_NAME":"plausibleValueLow","CHECK_LEVEL":"CONCEPT","CHECK_DESCRIPTION":"For the combination of CONCEPT_ID  2212290 (Creatine kinase (CK), (CPK); total) and UNIT_CONCEPT_ID 8848 (thousand per microliter), the number and percent of records that have a value less than      1.000.","CDM_TABLE_NAME":"MEASUREMENT","CDM_FIELD_NAME":"MEASUREMENT_CONCEPT_ID","CONCEPT_ID":" 2212290","UNIT_CONCEPT_ID":"8848","SQL_FILE":"concept_plausible_value_low.sql","CATEGORY":"Plausibility","SUBCATEGORY":"Atemporal","CONTEXT":"Verification","checkId":1152,"FAILED":0,"THRESHOLD_VALUE":5,"_row":"18.27"},{"NUM_VIOLATED_ROWS":0,"PCT_VIOLATED_ROWS":0,"NUM_DENOMINATOR_ROWS":0,"EXECUTION_TIME":"0.775973 secs","QUERY_TEXT":"\r\n/*********\r\nCONCEPT LEVEL check:\r\nPLAUSIBLE_VALUE_LOW - find any MEASUREMENT records that have VALUE_AS_NUMBER with non-null value < plausible low value\r\n\r\nParameters used in this template:\r\ncdmDatabaseSchema = cdm_ibm_mdcd_v993.dbo\r\nconceptId =  2212290\r\nunitConceptId = 9557\r\nplausibleValueLow =      1.000\r\n\r\n**********/\r\n\r\n\r\nSELECT num_violated_rows, CASE WHEN denominator.num_rows = 0 THEN 0 ELSE 1.0*num_violated_rows/denominator.num_rows END  AS pct_violated_rows, \r\n  denominator.num_rows as num_denominator_rows\r\nFROM\r\n(\r\n\tSELECT COUNT_BIG(*) AS num_violated_rows\r\n\tFROM\r\n\t(\r\n\t\tSELECT m.* \r\n\t\tFROM cdm_ibm_mdcd_v993.dbo.measurement m\r\n\t\t\r\n\t\tWHERE m.measurement_concept_id =  2212290\r\n\t\tAND m.unit_concept_id = 9557\r\n\t\tAND m.value_as_number IS NOT NULL\r\n\t\tAND m.value_as_number <      1.000\r\n\t) violated_rows\r\n) violated_row_count,\r\n( \r\n\tSELECT COUNT_BIG(*) AS num_rows\r\n\tFROM cdm_ibm_mdcd_v993.dbo.measurement m\r\n\t\r\n\tWHERE measurement_concept_id =  2212290\r\n\tAND unit_concept_id = 9557\r\n\tAND value_as_number IS NOT NULL\r\n) denominator\r\n;","CHECK_NAME":"plausibleValueLow","CHECK_LEVEL":"CONCEPT","CHECK_DESCRIPTION":"For the combination of CONCEPT_ID  2212290 (Creatine kinase (CK), (CPK); total) and UNIT_CONCEPT_ID 9557 (milliequivalent per liter), the number and percent of records that have a value less than      1.000.","CDM_TABLE_NAME":"MEASUREMENT","CDM_FIELD_NAME":"MEASUREMENT_CONCEPT_ID","CONCEPT_ID":" 2212290","UNIT_CONCEPT_ID":"9557","SQL_FILE":"concept_plausible_value_low.sql","CATEGORY":"Plausibility","SUBCATEGORY":"Atemporal","CONTEXT":"Verification","checkId":1153,"FAILED":0,"THRESHOLD_VALUE":5,"_row":"18.28"},{"NUM_VIOLATED_ROWS":0,"PCT_VIOLATED_ROWS":0,"NUM_DENOMINATOR_ROWS":0,"EXECUTION_TIME":"1.235968 secs","QUERY_TEXT":"\r\n/*********\r\nCONCEPT LEVEL check:\r\nPLAUSIBLE_VALUE_LOW - find any MEASUREMENT records that have VALUE_AS_NUMBER with non-null value < plausible low value\r\n\r\nParameters used in this template:\r\ncdmDatabaseSchema = cdm_ibm_mdcd_v993.dbo\r\nconceptId =  2212333\r\nunitConceptId = 8554\r\nplausibleValueLow =      0.000\r\n\r\n**********/\r\n\r\n\r\nSELECT num_violated_rows, CASE WHEN denominator.num_rows = 0 THEN 0 ELSE 1.0*num_violated_rows/denominator.num_rows END  AS pct_violated_rows, \r\n  denominator.num_rows as num_denominator_rows\r\nFROM\r\n(\r\n\tSELECT COUNT_BIG(*) AS num_violated_rows\r\n\tFROM\r\n\t(\r\n\t\tSELECT m.* \r\n\t\tFROM cdm_ibm_mdcd_v993.dbo.measurement m\r\n\t\t\r\n\t\tWHERE m.measurement_concept_id =  2212333\r\n\t\tAND m.unit_concept_id = 8554\r\n\t\tAND m.value_as_number IS NOT NULL\r\n\t\tAND m.value_as_number <      0.000\r\n\t) violated_rows\r\n) violated_row_count,\r\n( \r\n\tSELECT COUNT_BIG(*) AS num_rows\r\n\tFROM cdm_ibm_mdcd_v993.dbo.measurement m\r\n\t\r\n\tWHERE measurement_concept_id =  2212333\r\n\tAND unit_concept_id = 8554\r\n\tAND value_as_number IS NOT NULL\r\n) denominator\r\n;","CHECK_NAME":"plausibleValueLow","CHECK_LEVEL":"CONCEPT","CHECK_DESCRIPTION":"For the combination of CONCEPT_ID  2212333 (Ferritin) and UNIT_CONCEPT_ID 8554 (percent), the number and percent of records that have a value less than      0.000.","CDM_TABLE_NAME":"MEASUREMENT","CDM_FIELD_NAME":"MEASUREMENT_CONCEPT_ID","CONCEPT_ID":" 2212333","UNIT_CONCEPT_ID":"8554","SQL_FILE":"concept_plausible_value_low.sql","CATEGORY":"Plausibility","SUBCATEGORY":"Atemporal","CONTEXT":"Verification","checkId":1154,"FAILED":0,"THRESHOLD_VALUE":5,"_row":"18.29"},{"NUM_VIOLATED_ROWS":0,"PCT_VIOLATED_ROWS":0,"NUM_DENOMINATOR_ROWS":0,"EXECUTION_TIME":"0.635977 secs","QUERY_TEXT":"\r\n/*********\r\nCONCEPT LEVEL check:\r\nPLAUSIBLE_VALUE_LOW - find any MEASUREMENT records that have VALUE_AS_NUMBER with non-null value < plausible low value\r\n\r\nParameters used in this template:\r\ncdmDatabaseSchema = cdm_ibm_mdcd_v993.dbo\r\nconceptId =  2212333\r\nunitConceptId = 8583\r\nplausibleValueLow =      0.000\r\n\r\n**********/\r\n\r\n\r\nSELECT num_violated_rows, CASE WHEN denominator.num_rows = 0 THEN 0 ELSE 1.0*num_violated_rows/denominator.num_rows END  AS pct_violated_rows, \r\n  denominator.num_rows as num_denominator_rows\r\nFROM\r\n(\r\n\tSELECT COUNT_BIG(*) AS num_violated_rows\r\n\tFROM\r\n\t(\r\n\t\tSELECT m.* \r\n\t\tFROM cdm_ibm_mdcd_v993.dbo.measurement m\r\n\t\t\r\n\t\tWHERE m.measurement_concept_id =  2212333\r\n\t\tAND m.unit_concept_id = 8583\r\n\t\tAND m.value_as_number IS NOT NULL\r\n\t\tAND m.value_as_number <      0.000\r\n\t) violated_rows\r\n) violated_row_count,\r\n( \r\n\tSELECT COUNT_BIG(*) AS num_rows\r\n\tFROM cdm_ibm_mdcd_v993.dbo.measurement m\r\n\t\r\n\tWHERE measurement_concept_id =  2212333\r\n\tAND unit_concept_id = 8583\r\n\tAND value_as_number IS NOT NULL\r\n) denominator\r\n;","CHECK_NAME":"plausibleValueLow","CHECK_LEVEL":"CONCEPT","CHECK_DESCRIPTION":"For the combination of CONCEPT_ID  2212333 (Ferritin) and UNIT_CONCEPT_ID 8583 (femtoliter), the number and percent of records that have a value less than      0.000.","CDM_TABLE_NAME":"MEASUREMENT","CDM_FIELD_NAME":"MEASUREMENT_CONCEPT_ID","CONCEPT_ID":" 2212333","UNIT_CONCEPT_ID":"8583","SQL_FILE":"concept_plausible_value_low.sql","CATEGORY":"Plausibility","SUBCATEGORY":"Atemporal","CONTEXT":"Verification","checkId":1155,"FAILED":0,"THRESHOLD_VALUE":5,"_row":"18.30"},{"NUM_VIOLATED_ROWS":0,"PCT_VIOLATED_ROWS":0,"NUM_DENOMINATOR_ROWS":0,"EXECUTION_TIME":"0.833985 secs","QUERY_TEXT":"\r\n/*********\r\nCONCEPT LEVEL check:\r\nPLAUSIBLE_VALUE_LOW - find any MEASUREMENT records that have VALUE_AS_NUMBER with non-null value < plausible low value\r\n\r\nParameters used in this template:\r\ncdmDatabaseSchema = cdm_ibm_mdcd_v993.dbo\r\nconceptId =  2212333\r\nunitConceptId = 8713\r\nplausibleValueLow =      0.000\r\n\r\n**********/\r\n\r\n\r\nSELECT num_violated_rows, CASE WHEN denominator.num_rows = 0 THEN 0 ELSE 1.0*num_violated_rows/denominator.num_rows END  AS pct_violated_rows, \r\n  denominator.num_rows as num_denominator_rows\r\nFROM\r\n(\r\n\tSELECT COUNT_BIG(*) AS num_violated_rows\r\n\tFROM\r\n\t(\r\n\t\tSELECT m.* \r\n\t\tFROM cdm_ibm_mdcd_v993.dbo.measurement m\r\n\t\t\r\n\t\tWHERE m.measurement_concept_id =  2212333\r\n\t\tAND m.unit_concept_id = 8713\r\n\t\tAND m.value_as_number IS NOT NULL\r\n\t\tAND m.value_as_number <      0.000\r\n\t) violated_rows\r\n) violated_row_count,\r\n( \r\n\tSELECT COUNT_BIG(*) AS num_rows\r\n\tFROM cdm_ibm_mdcd_v993.dbo.measurement m\r\n\t\r\n\tWHERE measurement_concept_id =  2212333\r\n\tAND unit_concept_id = 8713\r\n\tAND value_as_number IS NOT NULL\r\n) denominator\r\n;","CHECK_NAME":"plausibleValueLow","CHECK_LEVEL":"CONCEPT","CHECK_DESCRIPTION":"For the combination of CONCEPT_ID  2212333 (Ferritin) and UNIT_CONCEPT_ID 8713 (gram per deciliter), the number and percent of records that have a value less than      0.000.","CDM_TABLE_NAME":"MEASUREMENT","CDM_FIELD_NAME":"MEASUREMENT_CONCEPT_ID","CONCEPT_ID":" 2212333","UNIT_CONCEPT_ID":"8713","SQL_FILE":"concept_plausible_value_low.sql","CATEGORY":"Plausibility","SUBCATEGORY":"Atemporal","CONTEXT":"Verification","checkId":1156,"FAILED":0,"THRESHOLD_VALUE":5,"_row":"18.31"},{"NUM_VIOLATED_ROWS":0,"PCT_VIOLATED_ROWS":0,"NUM_DENOMINATOR_ROWS":0,"EXECUTION_TIME":"0.967981 secs","QUERY_TEXT":"\r\n/*********\r\nCONCEPT LEVEL check:\r\nPLAUSIBLE_VALUE_LOW - find any MEASUREMENT records that have VALUE_AS_NUMBER with non-null value < plausible low value\r\n\r\nParameters used in this template:\r\ncdmDatabaseSchema = cdm_ibm_mdcd_v993.dbo\r\nconceptId =  2212333\r\nunitConceptId = 8840\r\nplausibleValueLow =      0.000\r\n\r\n**********/\r\n\r\n\r\nSELECT num_violated_rows, CASE WHEN denominator.num_rows = 0 THEN 0 ELSE 1.0*num_violated_rows/denominator.num_rows END  AS pct_violated_rows, \r\n  denominator.num_rows as num_denominator_rows\r\nFROM\r\n(\r\n\tSELECT COUNT_BIG(*) AS num_violated_rows\r\n\tFROM\r\n\t(\r\n\t\tSELECT m.* \r\n\t\tFROM cdm_ibm_mdcd_v993.dbo.measurement m\r\n\t\t\r\n\t\tWHERE m.measurement_concept_id =  2212333\r\n\t\tAND m.unit_concept_id = 8840\r\n\t\tAND m.value_as_number IS NOT NULL\r\n\t\tAND m.value_as_number <      0.000\r\n\t) violated_rows\r\n) violated_row_count,\r\n( \r\n\tSELECT COUNT_BIG(*) AS num_rows\r\n\tFROM cdm_ibm_mdcd_v993.dbo.measurement m\r\n\t\r\n\tWHERE measurement_concept_id =  2212333\r\n\tAND unit_concept_id = 8840\r\n\tAND value_as_number IS NOT NULL\r\n) denominator\r\n;","CHECK_NAME":"plausibleValueLow","CHECK_LEVEL":"CONCEPT","CHECK_DESCRIPTION":"For the combination of CONCEPT_ID  2212333 (Ferritin) and UNIT_CONCEPT_ID 8840 (milligram per deciliter), the number and percent of records that have a value less than      0.000.","CDM_TABLE_NAME":"MEASUREMENT","CDM_FIELD_NAME":"MEASUREMENT_CONCEPT_ID","CONCEPT_ID":" 2212333","UNIT_CONCEPT_ID":"8840","SQL_FILE":"concept_plausible_value_low.sql","CATEGORY":"Plausibility","SUBCATEGORY":"Atemporal","CONTEXT":"Verification","checkId":1157,"FAILED":0,"THRESHOLD_VALUE":5,"_row":"18.32"},{"NUM_VIOLATED_ROWS":0,"PCT_VIOLATED_ROWS":0,"NUM_DENOMINATOR_ROWS":0,"EXECUTION_TIME":"0.757971 secs","QUERY_TEXT":"\r\n/*********\r\nCONCEPT LEVEL check:\r\nPLAUSIBLE_VALUE_LOW - find any MEASUREMENT records that have VALUE_AS_NUMBER with non-null value < plausible low value\r\n\r\nParameters used in this template:\r\ncdmDatabaseSchema = cdm_ibm_mdcd_v993.dbo\r\nconceptId =  2212333\r\nunitConceptId = 8842\r\nplausibleValueLow =      0.010\r\n\r\n**********/\r\n\r\n\r\nSELECT num_violated_rows, CASE WHEN denominator.num_rows = 0 THEN 0 ELSE 1.0*num_violated_rows/denominator.num_rows END  AS pct_violated_rows, \r\n  denominator.num_rows as num_denominator_rows\r\nFROM\r\n(\r\n\tSELECT COUNT_BIG(*) AS num_violated_rows\r\n\tFROM\r\n\t(\r\n\t\tSELECT m.* \r\n\t\tFROM cdm_ibm_mdcd_v993.dbo.measurement m\r\n\t\t\r\n\t\tWHERE m.measurement_concept_id =  2212333\r\n\t\tAND m.unit_concept_id = 8842\r\n\t\tAND m.value_as_number IS NOT NULL\r\n\t\tAND m.value_as_number <      0.010\r\n\t) violated_rows\r\n) violated_row_count,\r\n( \r\n\tSELECT COUNT_BIG(*) AS num_rows\r\n\tFROM cdm_ibm_mdcd_v993.dbo.measurement m\r\n\t\r\n\tWHERE measurement_concept_id =  2212333\r\n\tAND unit_concept_id = 8842\r\n\tAND value_as_number IS NOT NULL\r\n) denominator\r\n;","CHECK_NAME":"plausibleValueLow","CHECK_LEVEL":"CONCEPT","CHECK_DESCRIPTION":"For the combination of CONCEPT_ID  2212333 (Ferritin) and UNIT_CONCEPT_ID 8842 (nanogram per milliliter), the number and percent of records that have a value less than      0.010.","CDM_TABLE_NAME":"MEASUREMENT","CDM_FIELD_NAME":"MEASUREMENT_CONCEPT_ID","CONCEPT_ID":" 2212333","UNIT_CONCEPT_ID":"8842","SQL_FILE":"concept_plausible_value_low.sql","CATEGORY":"Plausibility","SUBCATEGORY":"Atemporal","CONTEXT":"Verification","checkId":1158,"FAILED":0,"THRESHOLD_VALUE":5,"_row":"18.33"},{"NUM_VIOLATED_ROWS":0,"PCT_VIOLATED_ROWS":0,"NUM_DENOMINATOR_ROWS":0,"EXECUTION_TIME":"0.703970 secs","QUERY_TEXT":"\r\n/*********\r\nCONCEPT LEVEL check:\r\nPLAUSIBLE_VALUE_LOW - find any MEASUREMENT records that have VALUE_AS_NUMBER with non-null value < plausible low value\r\n\r\nParameters used in this template:\r\ncdmDatabaseSchema = cdm_ibm_mdcd_v993.dbo\r\nconceptId =  2212333\r\nunitConceptId = 8848\r\nplausibleValueLow =      0.000\r\n\r\n**********/\r\n\r\n\r\nSELECT num_violated_rows, CASE WHEN denominator.num_rows = 0 THEN 0 ELSE 1.0*num_violated_rows/denominator.num_rows END  AS pct_violated_rows, \r\n  denominator.num_rows as num_denominator_rows\r\nFROM\r\n(\r\n\tSELECT COUNT_BIG(*) AS num_violated_rows\r\n\tFROM\r\n\t(\r\n\t\tSELECT m.* \r\n\t\tFROM cdm_ibm_mdcd_v993.dbo.measurement m\r\n\t\t\r\n\t\tWHERE m.measurement_concept_id =  2212333\r\n\t\tAND m.unit_concept_id = 8848\r\n\t\tAND m.value_as_number IS NOT NULL\r\n\t\tAND m.value_as_number <      0.000\r\n\t) violated_rows\r\n) violated_row_count,\r\n( \r\n\tSELECT COUNT_BIG(*) AS num_rows\r\n\tFROM cdm_ibm_mdcd_v993.dbo.measurement m\r\n\t\r\n\tWHERE measurement_concept_id =  2212333\r\n\tAND unit_concept_id = 8848\r\n\tAND value_as_number IS NOT NULL\r\n) denominator\r\n;","CHECK_NAME":"plausibleValueLow","CHECK_LEVEL":"CONCEPT","CHECK_DESCRIPTION":"For the combination of CONCEPT_ID  2212333 (Ferritin) and UNIT_CONCEPT_ID 8848 (thousand per microliter), the number and percent of records that have a value less than      0.000.","CDM_TABLE_NAME":"MEASUREMENT","CDM_FIELD_NAME":"MEASUREMENT_CONCEPT_ID","CONCEPT_ID":" 2212333","UNIT_CONCEPT_ID":"8848","SQL_FILE":"concept_plausible_value_low.sql","CATEGORY":"Plausibility","SUBCATEGORY":"Atemporal","CONTEXT":"Verification","checkId":1159,"FAILED":0,"THRESHOLD_VALUE":5,"_row":"18.34"},{"NUM_VIOLATED_ROWS":0,"PCT_VIOLATED_ROWS":0,"NUM_DENOMINATOR_ROWS":0,"EXECUTION_TIME":"0.679976 secs","QUERY_TEXT":"\r\n/*********\r\nCONCEPT LEVEL check:\r\nPLAUSIBLE_VALUE_LOW - find any MEASUREMENT records that have VALUE_AS_NUMBER with non-null value < plausible low value\r\n\r\nParameters used in this template:\r\ncdmDatabaseSchema = cdm_ibm_mdcd_v993.dbo\r\nconceptId =  2212392\r\nunitConceptId = 8554\r\nplausibleValueLow =      0.010\r\n\r\n**********/\r\n\r\n\r\nSELECT num_violated_rows, CASE WHEN denominator.num_rows = 0 THEN 0 ELSE 1.0*num_violated_rows/denominator.num_rows END  AS pct_violated_rows, \r\n  denominator.num_rows as num_denominator_rows\r\nFROM\r\n(\r\n\tSELECT COUNT_BIG(*) AS num_violated_rows\r\n\tFROM\r\n\t(\r\n\t\tSELECT m.* \r\n\t\tFROM cdm_ibm_mdcd_v993.dbo.measurement m\r\n\t\t\r\n\t\tWHERE m.measurement_concept_id =  2212392\r\n\t\tAND m.unit_concept_id = 8554\r\n\t\tAND m.value_as_number IS NOT NULL\r\n\t\tAND m.value_as_number <      0.010\r\n\t) violated_rows\r\n) violated_row_count,\r\n( \r\n\tSELECT COUNT_BIG(*) AS num_rows\r\n\tFROM cdm_ibm_mdcd_v993.dbo.measurement m\r\n\t\r\n\tWHERE measurement_concept_id =  2212392\r\n\tAND unit_concept_id = 8554\r\n\tAND value_as_number IS NOT NULL\r\n) denominator\r\n;","CHECK_NAME":"plausibleValueLow","CHECK_LEVEL":"CONCEPT","CHECK_DESCRIPTION":"For the combination of CONCEPT_ID  2212392 (Hemoglobin; glycosylated (A1C)) and UNIT_CONCEPT_ID 8554 (percent), the number and percent of records that have a value less than      0.010.","CDM_TABLE_NAME":"MEASUREMENT","CDM_FIELD_NAME":"MEASUREMENT_CONCEPT_ID","CONCEPT_ID":" 2212392","UNIT_CONCEPT_ID":"8554","SQL_FILE":"concept_plausible_value_low.sql","CATEGORY":"Plausibility","SUBCATEGORY":"Atemporal","CONTEXT":"Verification","checkId":1160,"FAILED":0,"THRESHOLD_VALUE":5,"_row":"18.35"},{"NUM_VIOLATED_ROWS":0,"PCT_VIOLATED_ROWS":0,"NUM_DENOMINATOR_ROWS":0,"EXECUTION_TIME":"0.677990 secs","QUERY_TEXT":"\r\n/*********\r\nCONCEPT LEVEL check:\r\nPLAUSIBLE_VALUE_LOW - find any MEASUREMENT records that have VALUE_AS_NUMBER with non-null value < plausible low value\r\n\r\nParameters used in this template:\r\ncdmDatabaseSchema = cdm_ibm_mdcd_v993.dbo\r\nconceptId =  2212392\r\nunitConceptId = 8564\r\nplausibleValueLow =      0.000\r\n\r\n**********/\r\n\r\n\r\nSELECT num_violated_rows, CASE WHEN denominator.num_rows = 0 THEN 0 ELSE 1.0*num_violated_rows/denominator.num_rows END  AS pct_violated_rows, \r\n  denominator.num_rows as num_denominator_rows\r\nFROM\r\n(\r\n\tSELECT COUNT_BIG(*) AS num_violated_rows\r\n\tFROM\r\n\t(\r\n\t\tSELECT m.* \r\n\t\tFROM cdm_ibm_mdcd_v993.dbo.measurement m\r\n\t\t\r\n\t\tWHERE m.measurement_concept_id =  2212392\r\n\t\tAND m.unit_concept_id = 8564\r\n\t\tAND m.value_as_number IS NOT NULL\r\n\t\tAND m.value_as_number <      0.000\r\n\t) violated_rows\r\n) violated_row_count,\r\n( \r\n\tSELECT COUNT_BIG(*) AS num_rows\r\n\tFROM cdm_ibm_mdcd_v993.dbo.measurement m\r\n\t\r\n\tWHERE measurement_concept_id =  2212392\r\n\tAND unit_concept_id = 8564\r\n\tAND value_as_number IS NOT NULL\r\n) denominator\r\n;","CHECK_NAME":"plausibleValueLow","CHECK_LEVEL":"CONCEPT","CHECK_DESCRIPTION":"For the combination of CONCEPT_ID  2212392 (Hemoglobin; glycosylated (A1C)) and UNIT_CONCEPT_ID 8564 (picogram), the number and percent of records that have a value less than      0.000.","CDM_TABLE_NAME":"MEASUREMENT","CDM_FIELD_NAME":"MEASUREMENT_CONCEPT_ID","CONCEPT_ID":" 2212392","UNIT_CONCEPT_ID":"8564","SQL_FILE":"concept_plausible_value_low.sql","CATEGORY":"Plausibility","SUBCATEGORY":"Atemporal","CONTEXT":"Verification","checkId":1161,"FAILED":0,"THRESHOLD_VALUE":5,"_row":"18.36"},{"NUM_VIOLATED_ROWS":0,"PCT_VIOLATED_ROWS":0,"NUM_DENOMINATOR_ROWS":0,"EXECUTION_TIME":"0.646974 secs","QUERY_TEXT":"\r\n/*********\r\nCONCEPT LEVEL check:\r\nPLAUSIBLE_VALUE_LOW - find any MEASUREMENT records that have VALUE_AS_NUMBER with non-null value < plausible low value\r\n\r\nParameters used in this template:\r\ncdmDatabaseSchema = cdm_ibm_mdcd_v993.dbo\r\nconceptId =  2212392\r\nunitConceptId = 8736\r\nplausibleValueLow =      0.000\r\n\r\n**********/\r\n\r\n\r\nSELECT num_violated_rows, CASE WHEN denominator.num_rows = 0 THEN 0 ELSE 1.0*num_violated_rows/denominator.num_rows END  AS pct_violated_rows, \r\n  denominator.num_rows as num_denominator_rows\r\nFROM\r\n(\r\n\tSELECT COUNT_BIG(*) AS num_violated_rows\r\n\tFROM\r\n\t(\r\n\t\tSELECT m.* \r\n\t\tFROM cdm_ibm_mdcd_v993.dbo.measurement m\r\n\t\t\r\n\t\tWHERE m.measurement_concept_id =  2212392\r\n\t\tAND m.unit_concept_id = 8736\r\n\t\tAND m.value_as_number IS NOT NULL\r\n\t\tAND m.value_as_number <      0.000\r\n\t) violated_rows\r\n) violated_row_count,\r\n( \r\n\tSELECT COUNT_BIG(*) AS num_rows\r\n\tFROM cdm_ibm_mdcd_v993.dbo.measurement m\r\n\t\r\n\tWHERE measurement_concept_id =  2212392\r\n\tAND unit_concept_id = 8736\r\n\tAND value_as_number IS NOT NULL\r\n) denominator\r\n;","CHECK_NAME":"plausibleValueLow","CHECK_LEVEL":"CONCEPT","CHECK_DESCRIPTION":"For the combination of CONCEPT_ID  2212392 (Hemoglobin; glycosylated (A1C)) and UNIT_CONCEPT_ID 8736 (nanomole per liter), the number and percent of records that have a value less than      0.000.","CDM_TABLE_NAME":"MEASUREMENT","CDM_FIELD_NAME":"MEASUREMENT_CONCEPT_ID","CONCEPT_ID":" 2212392","UNIT_CONCEPT_ID":"8736","SQL_FILE":"concept_plausible_value_low.sql","CATEGORY":"Plausibility","SUBCATEGORY":"Atemporal","CONTEXT":"Verification","checkId":1162,"FAILED":0,"THRESHOLD_VALUE":5,"_row":"18.37"},{"NUM_VIOLATED_ROWS":0,"PCT_VIOLATED_ROWS":0,"NUM_DENOMINATOR_ROWS":0,"EXECUTION_TIME":"0.878981 secs","QUERY_TEXT":"\r\n/*********\r\nCONCEPT LEVEL check:\r\nPLAUSIBLE_VALUE_LOW - find any MEASUREMENT records that have VALUE_AS_NUMBER with non-null value < plausible low value\r\n\r\nParameters used in this template:\r\ncdmDatabaseSchema = cdm_ibm_mdcd_v993.dbo\r\nconceptId =  2212392\r\nunitConceptId = 8840\r\nplausibleValueLow =      0.000\r\n\r\n**********/\r\n\r\n\r\nSELECT num_violated_rows, CASE WHEN denominator.num_rows = 0 THEN 0 ELSE 1.0*num_violated_rows/denominator.num_rows END  AS pct_violated_rows, \r\n  denominator.num_rows as num_denominator_rows\r\nFROM\r\n(\r\n\tSELECT COUNT_BIG(*) AS num_violated_rows\r\n\tFROM\r\n\t(\r\n\t\tSELECT m.* \r\n\t\tFROM cdm_ibm_mdcd_v993.dbo.measurement m\r\n\t\t\r\n\t\tWHERE m.measurement_concept_id =  2212392\r\n\t\tAND m.unit_concept_id = 8840\r\n\t\tAND m.value_as_number IS NOT NULL\r\n\t\tAND m.value_as_number <      0.000\r\n\t) violated_rows\r\n) violated_row_count,\r\n( \r\n\tSELECT COUNT_BIG(*) AS num_rows\r\n\tFROM cdm_ibm_mdcd_v993.dbo.measurement m\r\n\t\r\n\tWHERE measurement_concept_id =  2212392\r\n\tAND unit_concept_id = 8840\r\n\tAND value_as_number IS NOT NULL\r\n) denominator\r\n;","CHECK_NAME":"plausibleValueLow","CHECK_LEVEL":"CONCEPT","CHECK_DESCRIPTION":"For the combination of CONCEPT_ID  2212392 (Hemoglobin; glycosylated (A1C)) and UNIT_CONCEPT_ID 8840 (milligram per deciliter), the number and percent of records that have a value less than      0.000.","CDM_TABLE_NAME":"MEASUREMENT","CDM_FIELD_NAME":"MEASUREMENT_CONCEPT_ID","CONCEPT_ID":" 2212392","UNIT_CONCEPT_ID":"8840","SQL_FILE":"concept_plausible_value_low.sql","CATEGORY":"Plausibility","SUBCATEGORY":"Atemporal","CONTEXT":"Verification","checkId":1163,"FAILED":0,"THRESHOLD_VALUE":5,"_row":"18.38"},{"NUM_VIOLATED_ROWS":0,"PCT_VIOLATED_ROWS":0,"NUM_DENOMINATOR_ROWS":0,"EXECUTION_TIME":"1.429968 secs","QUERY_TEXT":"\r\n/*********\r\nCONCEPT LEVEL check:\r\nPLAUSIBLE_VALUE_LOW - find any MEASUREMENT records that have VALUE_AS_NUMBER with non-null value < plausible low value\r\n\r\nParameters used in this template:\r\ncdmDatabaseSchema = cdm_ibm_mdcd_v993.dbo\r\nconceptId =  2212392\r\nunitConceptId = 8845\r\nplausibleValueLow =      0.000\r\n\r\n**********/\r\n\r\n\r\nSELECT num_violated_rows, CASE WHEN denominator.num_rows = 0 THEN 0 ELSE 1.0*num_violated_rows/denominator.num_rows END  AS pct_violated_rows, \r\n  denominator.num_rows as num_denominator_rows\r\nFROM\r\n(\r\n\tSELECT COUNT_BIG(*) AS num_violated_rows\r\n\tFROM\r\n\t(\r\n\t\tSELECT m.* \r\n\t\tFROM cdm_ibm_mdcd_v993.dbo.measurement m\r\n\t\t\r\n\t\tWHERE m.measurement_concept_id =  2212392\r\n\t\tAND m.unit_concept_id = 8845\r\n\t\tAND m.value_as_number IS NOT NULL\r\n\t\tAND m.value_as_number <      0.000\r\n\t) violated_rows\r\n) violated_row_count,\r\n( \r\n\tSELECT COUNT_BIG(*) AS num_rows\r\n\tFROM cdm_ibm_mdcd_v993.dbo.measurement m\r\n\t\r\n\tWHERE measurement_concept_id =  2212392\r\n\tAND unit_concept_id = 8845\r\n\tAND value_as_number IS NOT NULL\r\n) denominator\r\n;","CHECK_NAME":"plausibleValueLow","CHECK_LEVEL":"CONCEPT","CHECK_DESCRIPTION":"For the combination of CONCEPT_ID  2212392 (Hemoglobin; glycosylated (A1C)) and UNIT_CONCEPT_ID 8845 (picogram per milliliter), the number and percent of records that have a value less than      0.000.","CDM_TABLE_NAME":"MEASUREMENT","CDM_FIELD_NAME":"MEASUREMENT_CONCEPT_ID","CONCEPT_ID":" 2212392","UNIT_CONCEPT_ID":"8845","SQL_FILE":"concept_plausible_value_low.sql","CATEGORY":"Plausibility","SUBCATEGORY":"Atemporal","CONTEXT":"Verification","checkId":1164,"FAILED":0,"THRESHOLD_VALUE":5,"_row":"18.39"},{"NUM_VIOLATED_ROWS":0,"PCT_VIOLATED_ROWS":0,"NUM_DENOMINATOR_ROWS":0,"EXECUTION_TIME":"1.222954 secs","QUERY_TEXT":"\r\n/*********\r\nCONCEPT LEVEL check:\r\nPLAUSIBLE_VALUE_LOW - find any MEASUREMENT records that have VALUE_AS_NUMBER with non-null value < plausible low value\r\n\r\nParameters used in this template:\r\ncdmDatabaseSchema = cdm_ibm_mdcd_v993.dbo\r\nconceptId =  2212421\r\nunitConceptId = 8554\r\nplausibleValueLow =      0.000\r\n\r\n**********/\r\n\r\n\r\nSELECT num_violated_rows, CASE WHEN denominator.num_rows = 0 THEN 0 ELSE 1.0*num_violated_rows/denominator.num_rows END  AS pct_violated_rows, \r\n  denominator.num_rows as num_denominator_rows\r\nFROM\r\n(\r\n\tSELECT COUNT_BIG(*) AS num_violated_rows\r\n\tFROM\r\n\t(\r\n\t\tSELECT m.* \r\n\t\tFROM cdm_ibm_mdcd_v993.dbo.measurement m\r\n\t\t\r\n\t\tWHERE m.measurement_concept_id =  2212421\r\n\t\tAND m.unit_concept_id = 8554\r\n\t\tAND m.value_as_number IS NOT NULL\r\n\t\tAND m.value_as_number <      0.000\r\n\t) violated_rows\r\n) violated_row_count,\r\n( \r\n\tSELECT COUNT_BIG(*) AS num_rows\r\n\tFROM cdm_ibm_mdcd_v993.dbo.measurement m\r\n\t\r\n\tWHERE measurement_concept_id =  2212421\r\n\tAND unit_concept_id = 8554\r\n\tAND value_as_number IS NOT NULL\r\n) denominator\r\n;","CHECK_NAME":"plausibleValueLow","CHECK_LEVEL":"CONCEPT","CHECK_DESCRIPTION":"For the combination of CONCEPT_ID  2212421 (Iron) and UNIT_CONCEPT_ID 8554 (percent), the number and percent of records that have a value less than      0.000.","CDM_TABLE_NAME":"MEASUREMENT","CDM_FIELD_NAME":"MEASUREMENT_CONCEPT_ID","CONCEPT_ID":" 2212421","UNIT_CONCEPT_ID":"8554","SQL_FILE":"concept_plausible_value_low.sql","CATEGORY":"Plausibility","SUBCATEGORY":"Atemporal","CONTEXT":"Verification","checkId":1165,"FAILED":0,"THRESHOLD_VALUE":5,"_row":"18.40"},{"NUM_VIOLATED_ROWS":0,"PCT_VIOLATED_ROWS":0,"NUM_DENOMINATOR_ROWS":0,"EXECUTION_TIME":"1.104965 secs","QUERY_TEXT":"\r\n/*********\r\nCONCEPT LEVEL check:\r\nPLAUSIBLE_VALUE_LOW - find any MEASUREMENT records that have VALUE_AS_NUMBER with non-null value < plausible low value\r\n\r\nParameters used in this template:\r\ncdmDatabaseSchema = cdm_ibm_mdcd_v993.dbo\r\nconceptId =  2212421\r\nunitConceptId = 8837\r\nplausibleValueLow =      0.000\r\n\r\n**********/\r\n\r\n\r\nSELECT num_violated_rows, CASE WHEN denominator.num_rows = 0 THEN 0 ELSE 1.0*num_violated_rows/denominator.num_rows END  AS pct_violated_rows, \r\n  denominator.num_rows as num_denominator_rows\r\nFROM\r\n(\r\n\tSELECT COUNT_BIG(*) AS num_violated_rows\r\n\tFROM\r\n\t(\r\n\t\tSELECT m.* \r\n\t\tFROM cdm_ibm_mdcd_v993.dbo.measurement m\r\n\t\t\r\n\t\tWHERE m.measurement_concept_id =  2212421\r\n\t\tAND m.unit_concept_id = 8837\r\n\t\tAND m.value_as_number IS NOT NULL\r\n\t\tAND m.value_as_number <      0.000\r\n\t) violated_rows\r\n) violated_row_count,\r\n( \r\n\tSELECT COUNT_BIG(*) AS num_rows\r\n\tFROM cdm_ibm_mdcd_v993.dbo.measurement m\r\n\t\r\n\tWHERE measurement_concept_id =  2212421\r\n\tAND unit_concept_id = 8837\r\n\tAND value_as_number IS NOT NULL\r\n) denominator\r\n;","CHECK_NAME":"plausibleValueLow","CHECK_LEVEL":"CONCEPT","CHECK_DESCRIPTION":"For the combination of CONCEPT_ID  2212421 (Iron) and UNIT_CONCEPT_ID 8837 (microgram per deciliter), the number and percent of records that have a value less than      0.000.","CDM_TABLE_NAME":"MEASUREMENT","CDM_FIELD_NAME":"MEASUREMENT_CONCEPT_ID","CONCEPT_ID":" 2212421","UNIT_CONCEPT_ID":"8837","SQL_FILE":"concept_plausible_value_low.sql","CATEGORY":"Plausibility","SUBCATEGORY":"Atemporal","CONTEXT":"Verification","checkId":1166,"FAILED":0,"THRESHOLD_VALUE":5,"_row":"18.41"},{"NUM_VIOLATED_ROWS":0,"PCT_VIOLATED_ROWS":0,"NUM_DENOMINATOR_ROWS":0,"EXECUTION_TIME":"0.624991 secs","QUERY_TEXT":"\r\n/*********\r\nCONCEPT LEVEL check:\r\nPLAUSIBLE_VALUE_LOW - find any MEASUREMENT records that have VALUE_AS_NUMBER with non-null value < plausible low value\r\n\r\nParameters used in this template:\r\ncdmDatabaseSchema = cdm_ibm_mdcd_v993.dbo\r\nconceptId =  2212421\r\nunitConceptId = 8842\r\nplausibleValueLow =      0.000\r\n\r\n**********/\r\n\r\n\r\nSELECT num_violated_rows, CASE WHEN denominator.num_rows = 0 THEN 0 ELSE 1.0*num_violated_rows/denominator.num_rows END  AS pct_violated_rows, \r\n  denominator.num_rows as num_denominator_rows\r\nFROM\r\n(\r\n\tSELECT COUNT_BIG(*) AS num_violated_rows\r\n\tFROM\r\n\t(\r\n\t\tSELECT m.* \r\n\t\tFROM cdm_ibm_mdcd_v993.dbo.measurement m\r\n\t\t\r\n\t\tWHERE m.measurement_concept_id =  2212421\r\n\t\tAND m.unit_concept_id = 8842\r\n\t\tAND m.value_as_number IS NOT NULL\r\n\t\tAND m.value_as_number <      0.000\r\n\t) violated_rows\r\n) violated_row_count,\r\n( \r\n\tSELECT COUNT_BIG(*) AS num_rows\r\n\tFROM cdm_ibm_mdcd_v993.dbo.measurement m\r\n\t\r\n\tWHERE measurement_concept_id =  2212421\r\n\tAND unit_concept_id = 8842\r\n\tAND value_as_number IS NOT NULL\r\n) denominator\r\n;","CHECK_NAME":"plausibleValueLow","CHECK_LEVEL":"CONCEPT","CHECK_DESCRIPTION":"For the combination of CONCEPT_ID  2212421 (Iron) and UNIT_CONCEPT_ID 8842 (nanogram per milliliter), the number and percent of records that have a value less than      0.000.","CDM_TABLE_NAME":"MEASUREMENT","CDM_FIELD_NAME":"MEASUREMENT_CONCEPT_ID","CONCEPT_ID":" 2212421","UNIT_CONCEPT_ID":"8842","SQL_FILE":"concept_plausible_value_low.sql","CATEGORY":"Plausibility","SUBCATEGORY":"Atemporal","CONTEXT":"Verification","checkId":1167,"FAILED":0,"THRESHOLD_VALUE":5,"_row":"18.42"},{"NUM_VIOLATED_ROWS":0,"PCT_VIOLATED_ROWS":0,"NUM_DENOMINATOR_ROWS":0,"EXECUTION_TIME":"0.972967 secs","QUERY_TEXT":"\r\n/*********\r\nCONCEPT LEVEL check:\r\nPLAUSIBLE_VALUE_LOW - find any MEASUREMENT records that have VALUE_AS_NUMBER with non-null value < plausible low value\r\n\r\nParameters used in this template:\r\ncdmDatabaseSchema = cdm_ibm_mdcd_v993.dbo\r\nconceptId =  2212427\r\nunitConceptId = 8753\r\nplausibleValueLow =      0.000\r\n\r\n**********/\r\n\r\n\r\nSELECT num_violated_rows, CASE WHEN denominator.num_rows = 0 THEN 0 ELSE 1.0*num_violated_rows/denominator.num_rows END  AS pct_violated_rows, \r\n  denominator.num_rows as num_denominator_rows\r\nFROM\r\n(\r\n\tSELECT COUNT_BIG(*) AS num_violated_rows\r\n\tFROM\r\n\t(\r\n\t\tSELECT m.* \r\n\t\tFROM cdm_ibm_mdcd_v993.dbo.measurement m\r\n\t\t\r\n\t\tWHERE m.measurement_concept_id =  2212427\r\n\t\tAND m.unit_concept_id = 8753\r\n\t\tAND m.value_as_number IS NOT NULL\r\n\t\tAND m.value_as_number <      0.000\r\n\t) violated_rows\r\n) violated_row_count,\r\n( \r\n\tSELECT COUNT_BIG(*) AS num_rows\r\n\tFROM cdm_ibm_mdcd_v993.dbo.measurement m\r\n\t\r\n\tWHERE measurement_concept_id =  2212427\r\n\tAND unit_concept_id = 8753\r\n\tAND value_as_number IS NOT NULL\r\n) denominator\r\n;","CHECK_NAME":"plausibleValueLow","CHECK_LEVEL":"CONCEPT","CHECK_DESCRIPTION":"For the combination of CONCEPT_ID  2212427 (Lactate (lactic acid)) and UNIT_CONCEPT_ID 8753 (millimole per liter), the number and percent of records that have a value less than      0.000.","CDM_TABLE_NAME":"MEASUREMENT","CDM_FIELD_NAME":"MEASUREMENT_CONCEPT_ID","CONCEPT_ID":" 2212427","UNIT_CONCEPT_ID":"8753","SQL_FILE":"concept_plausible_value_low.sql","CATEGORY":"Plausibility","SUBCATEGORY":"Atemporal","CONTEXT":"Verification","checkId":1168,"FAILED":0,"THRESHOLD_VALUE":5,"_row":"18.43"},{"NUM_VIOLATED_ROWS":0,"PCT_VIOLATED_ROWS":0,"NUM_DENOMINATOR_ROWS":0,"EXECUTION_TIME":"0.733977 secs","QUERY_TEXT":"\r\n/*********\r\nCONCEPT LEVEL check:\r\nPLAUSIBLE_VALUE_LOW - find any MEASUREMENT records that have VALUE_AS_NUMBER with non-null value < plausible low value\r\n\r\nParameters used in this template:\r\ncdmDatabaseSchema = cdm_ibm_mdcd_v993.dbo\r\nconceptId =  2212441\r\nunitConceptId = 8554\r\nplausibleValueLow =      0.000\r\n\r\n**********/\r\n\r\n\r\nSELECT num_violated_rows, CASE WHEN denominator.num_rows = 0 THEN 0 ELSE 1.0*num_violated_rows/denominator.num_rows END  AS pct_violated_rows, \r\n  denominator.num_rows as num_denominator_rows\r\nFROM\r\n(\r\n\tSELECT COUNT_BIG(*) AS num_violated_rows\r\n\tFROM\r\n\t(\r\n\t\tSELECT m.* \r\n\t\tFROM cdm_ibm_mdcd_v993.dbo.measurement m\r\n\t\t\r\n\t\tWHERE m.measurement_concept_id =  2212441\r\n\t\tAND m.unit_concept_id = 8554\r\n\t\tAND m.value_as_number IS NOT NULL\r\n\t\tAND m.value_as_number <      0.000\r\n\t) violated_rows\r\n) violated_row_count,\r\n( \r\n\tSELECT COUNT_BIG(*) AS num_rows\r\n\tFROM cdm_ibm_mdcd_v993.dbo.measurement m\r\n\t\r\n\tWHERE measurement_concept_id =  2212441\r\n\tAND unit_concept_id = 8554\r\n\tAND value_as_number IS NOT NULL\r\n) denominator\r\n;","CHECK_NAME":"plausibleValueLow","CHECK_LEVEL":"CONCEPT","CHECK_DESCRIPTION":"For the combination of CONCEPT_ID  2212441 (Lipase) and UNIT_CONCEPT_ID 8554 (percent), the number and percent of records that have a value less than      0.000.","CDM_TABLE_NAME":"MEASUREMENT","CDM_FIELD_NAME":"MEASUREMENT_CONCEPT_ID","CONCEPT_ID":" 2212441","UNIT_CONCEPT_ID":"8554","SQL_FILE":"concept_plausible_value_low.sql","CATEGORY":"Plausibility","SUBCATEGORY":"Atemporal","CONTEXT":"Verification","checkId":1169,"FAILED":0,"THRESHOLD_VALUE":5,"_row":"18.44"},{"NUM_VIOLATED_ROWS":0,"PCT_VIOLATED_ROWS":0,"NUM_DENOMINATOR_ROWS":0,"EXECUTION_TIME":"0.910972 secs","QUERY_TEXT":"\r\n/*********\r\nCONCEPT LEVEL check:\r\nPLAUSIBLE_VALUE_LOW - find any MEASUREMENT records that have VALUE_AS_NUMBER with non-null value < plausible low value\r\n\r\nParameters used in this template:\r\ncdmDatabaseSchema = cdm_ibm_mdcd_v993.dbo\r\nconceptId =  2212449\r\nunitConceptId = 8840\r\nplausibleValueLow =      0.010\r\n\r\n**********/\r\n\r\n\r\nSELECT num_violated_rows, CASE WHEN denominator.num_rows = 0 THEN 0 ELSE 1.0*num_violated_rows/denominator.num_rows END  AS pct_violated_rows, \r\n  denominator.num_rows as num_denominator_rows\r\nFROM\r\n(\r\n\tSELECT COUNT_BIG(*) AS num_violated_rows\r\n\tFROM\r\n\t(\r\n\t\tSELECT m.* \r\n\t\tFROM cdm_ibm_mdcd_v993.dbo.measurement m\r\n\t\t\r\n\t\tWHERE m.measurement_concept_id =  2212449\r\n\t\tAND m.unit_concept_id = 8840\r\n\t\tAND m.value_as_number IS NOT NULL\r\n\t\tAND m.value_as_number <      0.010\r\n\t) violated_rows\r\n) violated_row_count,\r\n( \r\n\tSELECT COUNT_BIG(*) AS num_rows\r\n\tFROM cdm_ibm_mdcd_v993.dbo.measurement m\r\n\t\r\n\tWHERE measurement_concept_id =  2212449\r\n\tAND unit_concept_id = 8840\r\n\tAND value_as_number IS NOT NULL\r\n) denominator\r\n;","CHECK_NAME":"plausibleValueLow","CHECK_LEVEL":"CONCEPT","CHECK_DESCRIPTION":"For the combination of CONCEPT_ID  2212449 (Lipoprotein, direct measurement; high density cholesterol (HDL cholesterol)) and UNIT_CONCEPT_ID 8840 (milligram per deciliter), the number and percent of records that have a value less than      0.010.","CDM_TABLE_NAME":"MEASUREMENT","CDM_FIELD_NAME":"MEASUREMENT_CONCEPT_ID","CONCEPT_ID":" 2212449","UNIT_CONCEPT_ID":"8840","SQL_FILE":"concept_plausible_value_low.sql","CATEGORY":"Plausibility","SUBCATEGORY":"Atemporal","CONTEXT":"Verification","checkId":1170,"FAILED":0,"THRESHOLD_VALUE":5,"_row":"18.45"},{"NUM_VIOLATED_ROWS":0,"PCT_VIOLATED_ROWS":0,"NUM_DENOMINATOR_ROWS":0,"EXECUTION_TIME":"0.663977 secs","QUERY_TEXT":"\r\n/*********\r\nCONCEPT LEVEL check:\r\nPLAUSIBLE_VALUE_LOW - find any MEASUREMENT records that have VALUE_AS_NUMBER with non-null value < plausible low value\r\n\r\nParameters used in this template:\r\ncdmDatabaseSchema = cdm_ibm_mdcd_v993.dbo\r\nconceptId =  2212451\r\nunitConceptId = 8554\r\nplausibleValueLow =      0.000\r\n\r\n**********/\r\n\r\n\r\nSELECT num_violated_rows, CASE WHEN denominator.num_rows = 0 THEN 0 ELSE 1.0*num_violated_rows/denominator.num_rows END  AS pct_violated_rows, \r\n  denominator.num_rows as num_denominator_rows\r\nFROM\r\n(\r\n\tSELECT COUNT_BIG(*) AS num_violated_rows\r\n\tFROM\r\n\t(\r\n\t\tSELECT m.* \r\n\t\tFROM cdm_ibm_mdcd_v993.dbo.measurement m\r\n\t\t\r\n\t\tWHERE m.measurement_concept_id =  2212451\r\n\t\tAND m.unit_concept_id = 8554\r\n\t\tAND m.value_as_number IS NOT NULL\r\n\t\tAND m.value_as_number <      0.000\r\n\t) violated_rows\r\n) violated_row_count,\r\n( \r\n\tSELECT COUNT_BIG(*) AS num_rows\r\n\tFROM cdm_ibm_mdcd_v993.dbo.measurement m\r\n\t\r\n\tWHERE measurement_concept_id =  2212451\r\n\tAND unit_concept_id = 8554\r\n\tAND value_as_number IS NOT NULL\r\n) denominator\r\n;","CHECK_NAME":"plausibleValueLow","CHECK_LEVEL":"CONCEPT","CHECK_DESCRIPTION":"For the combination of CONCEPT_ID  2212451 (Lipoprotein, direct measurement; LDL cholesterol) and UNIT_CONCEPT_ID 8554 (percent), the number and percent of records that have a value less than      0.000.","CDM_TABLE_NAME":"MEASUREMENT","CDM_FIELD_NAME":"MEASUREMENT_CONCEPT_ID","CONCEPT_ID":" 2212451","UNIT_CONCEPT_ID":"8554","SQL_FILE":"concept_plausible_value_low.sql","CATEGORY":"Plausibility","SUBCATEGORY":"Atemporal","CONTEXT":"Verification","checkId":1171,"FAILED":0,"THRESHOLD_VALUE":5,"_row":"18.46"},{"NUM_VIOLATED_ROWS":0,"PCT_VIOLATED_ROWS":0,"NUM_DENOMINATOR_ROWS":0,"EXECUTION_TIME":"0.544993 secs","QUERY_TEXT":"\r\n/*********\r\nCONCEPT LEVEL check:\r\nPLAUSIBLE_VALUE_LOW - find any MEASUREMENT records that have VALUE_AS_NUMBER with non-null value < plausible low value\r\n\r\nParameters used in this template:\r\ncdmDatabaseSchema = cdm_ibm_mdcd_v993.dbo\r\nconceptId =  2212451\r\nunitConceptId = 8840\r\nplausibleValueLow =      0.010\r\n\r\n**********/\r\n\r\n\r\nSELECT num_violated_rows, CASE WHEN denominator.num_rows = 0 THEN 0 ELSE 1.0*num_violated_rows/denominator.num_rows END  AS pct_violated_rows, \r\n  denominator.num_rows as num_denominator_rows\r\nFROM\r\n(\r\n\tSELECT COUNT_BIG(*) AS num_violated_rows\r\n\tFROM\r\n\t(\r\n\t\tSELECT m.* \r\n\t\tFROM cdm_ibm_mdcd_v993.dbo.measurement m\r\n\t\t\r\n\t\tWHERE m.measurement_concept_id =  2212451\r\n\t\tAND m.unit_concept_id = 8840\r\n\t\tAND m.value_as_number IS NOT NULL\r\n\t\tAND m.value_as_number <      0.010\r\n\t) violated_rows\r\n) violated_row_count,\r\n( \r\n\tSELECT COUNT_BIG(*) AS num_rows\r\n\tFROM cdm_ibm_mdcd_v993.dbo.measurement m\r\n\t\r\n\tWHERE measurement_concept_id =  2212451\r\n\tAND unit_concept_id = 8840\r\n\tAND value_as_number IS NOT NULL\r\n) denominator\r\n;","CHECK_NAME":"plausibleValueLow","CHECK_LEVEL":"CONCEPT","CHECK_DESCRIPTION":"For the combination of CONCEPT_ID  2212451 (Lipoprotein, direct measurement; LDL cholesterol) and UNIT_CONCEPT_ID 8840 (milligram per deciliter), the number and percent of records that have a value less than      0.010.","CDM_TABLE_NAME":"MEASUREMENT","CDM_FIELD_NAME":"MEASUREMENT_CONCEPT_ID","CONCEPT_ID":" 2212451","UNIT_CONCEPT_ID":"8840","SQL_FILE":"concept_plausible_value_low.sql","CATEGORY":"Plausibility","SUBCATEGORY":"Atemporal","CONTEXT":"Verification","checkId":1172,"FAILED":0,"THRESHOLD_VALUE":5,"_row":"18.47"},{"NUM_VIOLATED_ROWS":0,"PCT_VIOLATED_ROWS":0,"NUM_DENOMINATOR_ROWS":0,"EXECUTION_TIME":"0.793973 secs","QUERY_TEXT":"\r\n/*********\r\nCONCEPT LEVEL check:\r\nPLAUSIBLE_VALUE_LOW - find any MEASUREMENT records that have VALUE_AS_NUMBER with non-null value < plausible low value\r\n\r\nParameters used in this template:\r\ncdmDatabaseSchema = cdm_ibm_mdcd_v993.dbo\r\nconceptId =  2212453\r\nunitConceptId = 8554\r\nplausibleValueLow =      0.000\r\n\r\n**********/\r\n\r\n\r\nSELECT num_violated_rows, CASE WHEN denominator.num_rows = 0 THEN 0 ELSE 1.0*num_violated_rows/denominator.num_rows END  AS pct_violated_rows, \r\n  denominator.num_rows as num_denominator_rows\r\nFROM\r\n(\r\n\tSELECT COUNT_BIG(*) AS num_violated_rows\r\n\tFROM\r\n\t(\r\n\t\tSELECT m.* \r\n\t\tFROM cdm_ibm_mdcd_v993.dbo.measurement m\r\n\t\t\r\n\t\tWHERE m.measurement_concept_id =  2212453\r\n\t\tAND m.unit_concept_id = 8554\r\n\t\tAND m.value_as_number IS NOT NULL\r\n\t\tAND m.value_as_number <      0.000\r\n\t) violated_rows\r\n) violated_row_count,\r\n( \r\n\tSELECT COUNT_BIG(*) AS num_rows\r\n\tFROM cdm_ibm_mdcd_v993.dbo.measurement m\r\n\t\r\n\tWHERE measurement_concept_id =  2212453\r\n\tAND unit_concept_id = 8554\r\n\tAND value_as_number IS NOT NULL\r\n) denominator\r\n;","CHECK_NAME":"plausibleValueLow","CHECK_LEVEL":"CONCEPT","CHECK_DESCRIPTION":"For the combination of CONCEPT_ID  2212453 (Magnesium) and UNIT_CONCEPT_ID 8554 (percent), the number and percent of records that have a value less than      0.000.","CDM_TABLE_NAME":"MEASUREMENT","CDM_FIELD_NAME":"MEASUREMENT_CONCEPT_ID","CONCEPT_ID":" 2212453","UNIT_CONCEPT_ID":"8554","SQL_FILE":"concept_plausible_value_low.sql","CATEGORY":"Plausibility","SUBCATEGORY":"Atemporal","CONTEXT":"Verification","checkId":1173,"FAILED":0,"THRESHOLD_VALUE":5,"_row":"18.48"},{"NUM_VIOLATED_ROWS":0,"PCT_VIOLATED_ROWS":0,"NUM_DENOMINATOR_ROWS":0,"EXECUTION_TIME":"0.769970 secs","QUERY_TEXT":"\r\n/*********\r\nCONCEPT LEVEL check:\r\nPLAUSIBLE_VALUE_LOW - find any MEASUREMENT records that have VALUE_AS_NUMBER with non-null value < plausible low value\r\n\r\nParameters used in this template:\r\ncdmDatabaseSchema = cdm_ibm_mdcd_v993.dbo\r\nconceptId =  2212453\r\nunitConceptId = 8736\r\nplausibleValueLow =      0.000\r\n\r\n**********/\r\n\r\n\r\nSELECT num_violated_rows, CASE WHEN denominator.num_rows = 0 THEN 0 ELSE 1.0*num_violated_rows/denominator.num_rows END  AS pct_violated_rows, \r\n  denominator.num_rows as num_denominator_rows\r\nFROM\r\n(\r\n\tSELECT COUNT_BIG(*) AS num_violated_rows\r\n\tFROM\r\n\t(\r\n\t\tSELECT m.* \r\n\t\tFROM cdm_ibm_mdcd_v993.dbo.measurement m\r\n\t\t\r\n\t\tWHERE m.measurement_concept_id =  2212453\r\n\t\tAND m.unit_concept_id = 8736\r\n\t\tAND m.value_as_number IS NOT NULL\r\n\t\tAND m.value_as_number <      0.000\r\n\t) violated_rows\r\n) violated_row_count,\r\n( \r\n\tSELECT COUNT_BIG(*) AS num_rows\r\n\tFROM cdm_ibm_mdcd_v993.dbo.measurement m\r\n\t\r\n\tWHERE measurement_concept_id =  2212453\r\n\tAND unit_concept_id = 8736\r\n\tAND value_as_number IS NOT NULL\r\n) denominator\r\n;","CHECK_NAME":"plausibleValueLow","CHECK_LEVEL":"CONCEPT","CHECK_DESCRIPTION":"For the combination of CONCEPT_ID  2212453 (Magnesium) and UNIT_CONCEPT_ID 8736 (nanomole per liter), the number and percent of records that have a value less than      0.000.","CDM_TABLE_NAME":"MEASUREMENT","CDM_FIELD_NAME":"MEASUREMENT_CONCEPT_ID","CONCEPT_ID":" 2212453","UNIT_CONCEPT_ID":"8736","SQL_FILE":"concept_plausible_value_low.sql","CATEGORY":"Plausibility","SUBCATEGORY":"Atemporal","CONTEXT":"Verification","checkId":1174,"FAILED":0,"THRESHOLD_VALUE":5,"_row":"18.49"},{"NUM_VIOLATED_ROWS":0,"PCT_VIOLATED_ROWS":0,"NUM_DENOMINATOR_ROWS":0,"EXECUTION_TIME":"0.628979 secs","QUERY_TEXT":"\r\n/*********\r\nCONCEPT LEVEL check:\r\nPLAUSIBLE_VALUE_LOW - find any MEASUREMENT records that have VALUE_AS_NUMBER with non-null value < plausible low value\r\n\r\nParameters used in this template:\r\ncdmDatabaseSchema = cdm_ibm_mdcd_v993.dbo\r\nconceptId =  2212453\r\nunitConceptId = 8753\r\nplausibleValueLow =      0.000\r\n\r\n**********/\r\n\r\n\r\nSELECT num_violated_rows, CASE WHEN denominator.num_rows = 0 THEN 0 ELSE 1.0*num_violated_rows/denominator.num_rows END  AS pct_violated_rows, \r\n  denominator.num_rows as num_denominator_rows\r\nFROM\r\n(\r\n\tSELECT COUNT_BIG(*) AS num_violated_rows\r\n\tFROM\r\n\t(\r\n\t\tSELECT m.* \r\n\t\tFROM cdm_ibm_mdcd_v993.dbo.measurement m\r\n\t\t\r\n\t\tWHERE m.measurement_concept_id =  2212453\r\n\t\tAND m.unit_concept_id = 8753\r\n\t\tAND m.value_as_number IS NOT NULL\r\n\t\tAND m.value_as_number <      0.000\r\n\t) violated_rows\r\n) violated_row_count,\r\n( \r\n\tSELECT COUNT_BIG(*) AS num_rows\r\n\tFROM cdm_ibm_mdcd_v993.dbo.measurement m\r\n\t\r\n\tWHERE measurement_concept_id =  2212453\r\n\tAND unit_concept_id = 8753\r\n\tAND value_as_number IS NOT NULL\r\n) denominator\r\n;","CHECK_NAME":"plausibleValueLow","CHECK_LEVEL":"CONCEPT","CHECK_DESCRIPTION":"For the combination of CONCEPT_ID  2212453 (Magnesium) and UNIT_CONCEPT_ID 8753 (millimole per liter), the number and percent of records that have a value less than      0.000.","CDM_TABLE_NAME":"MEASUREMENT","CDM_FIELD_NAME":"MEASUREMENT_CONCEPT_ID","CONCEPT_ID":" 2212453","UNIT_CONCEPT_ID":"8753","SQL_FILE":"concept_plausible_value_low.sql","CATEGORY":"Plausibility","SUBCATEGORY":"Atemporal","CONTEXT":"Verification","checkId":1175,"FAILED":0,"THRESHOLD_VALUE":5,"_row":"18.50"},{"NUM_VIOLATED_ROWS":0,"PCT_VIOLATED_ROWS":0,"NUM_DENOMINATOR_ROWS":0,"EXECUTION_TIME":"0.584988 secs","QUERY_TEXT":"\r\n/*********\r\nCONCEPT LEVEL check:\r\nPLAUSIBLE_VALUE_LOW - find any MEASUREMENT records that have VALUE_AS_NUMBER with non-null value < plausible low value\r\n\r\nParameters used in this template:\r\ncdmDatabaseSchema = cdm_ibm_mdcd_v993.dbo\r\nconceptId =  2212453\r\nunitConceptId = 8837\r\nplausibleValueLow =      0.000\r\n\r\n**********/\r\n\r\n\r\nSELECT num_violated_rows, CASE WHEN denominator.num_rows = 0 THEN 0 ELSE 1.0*num_violated_rows/denominator.num_rows END  AS pct_violated_rows, \r\n  denominator.num_rows as num_denominator_rows\r\nFROM\r\n(\r\n\tSELECT COUNT_BIG(*) AS num_violated_rows\r\n\tFROM\r\n\t(\r\n\t\tSELECT m.* \r\n\t\tFROM cdm_ibm_mdcd_v993.dbo.measurement m\r\n\t\t\r\n\t\tWHERE m.measurement_concept_id =  2212453\r\n\t\tAND m.unit_concept_id = 8837\r\n\t\tAND m.value_as_number IS NOT NULL\r\n\t\tAND m.value_as_number <      0.000\r\n\t) violated_rows\r\n) violated_row_count,\r\n( \r\n\tSELECT COUNT_BIG(*) AS num_rows\r\n\tFROM cdm_ibm_mdcd_v993.dbo.measurement m\r\n\t\r\n\tWHERE measurement_concept_id =  2212453\r\n\tAND unit_concept_id = 8837\r\n\tAND value_as_number IS NOT NULL\r\n) denominator\r\n;","CHECK_NAME":"plausibleValueLow","CHECK_LEVEL":"CONCEPT","CHECK_DESCRIPTION":"For the combination of CONCEPT_ID  2212453 (Magnesium) and UNIT_CONCEPT_ID 8837 (microgram per deciliter), the number and percent of records that have a value less than      0.000.","CDM_TABLE_NAME":"MEASUREMENT","CDM_FIELD_NAME":"MEASUREMENT_CONCEPT_ID","CONCEPT_ID":" 2212453","UNIT_CONCEPT_ID":"8837","SQL_FILE":"concept_plausible_value_low.sql","CATEGORY":"Plausibility","SUBCATEGORY":"Atemporal","CONTEXT":"Verification","checkId":1176,"FAILED":0,"THRESHOLD_VALUE":5,"_row":"18.51"},{"NUM_VIOLATED_ROWS":0,"PCT_VIOLATED_ROWS":0,"NUM_DENOMINATOR_ROWS":0,"EXECUTION_TIME":"0.557979 secs","QUERY_TEXT":"\r\n/*********\r\nCONCEPT LEVEL check:\r\nPLAUSIBLE_VALUE_LOW - find any MEASUREMENT records that have VALUE_AS_NUMBER with non-null value < plausible low value\r\n\r\nParameters used in this template:\r\ncdmDatabaseSchema = cdm_ibm_mdcd_v993.dbo\r\nconceptId =  2212453\r\nunitConceptId = 8840\r\nplausibleValueLow =      0.000\r\n\r\n**********/\r\n\r\n\r\nSELECT num_violated_rows, CASE WHEN denominator.num_rows = 0 THEN 0 ELSE 1.0*num_violated_rows/denominator.num_rows END  AS pct_violated_rows, \r\n  denominator.num_rows as num_denominator_rows\r\nFROM\r\n(\r\n\tSELECT COUNT_BIG(*) AS num_violated_rows\r\n\tFROM\r\n\t(\r\n\t\tSELECT m.* \r\n\t\tFROM cdm_ibm_mdcd_v993.dbo.measurement m\r\n\t\t\r\n\t\tWHERE m.measurement_concept_id =  2212453\r\n\t\tAND m.unit_concept_id = 8840\r\n\t\tAND m.value_as_number IS NOT NULL\r\n\t\tAND m.value_as_number <      0.000\r\n\t) violated_rows\r\n) violated_row_count,\r\n( \r\n\tSELECT COUNT_BIG(*) AS num_rows\r\n\tFROM cdm_ibm_mdcd_v993.dbo.measurement m\r\n\t\r\n\tWHERE measurement_concept_id =  2212453\r\n\tAND unit_concept_id = 8840\r\n\tAND value_as_number IS NOT NULL\r\n) denominator\r\n;","CHECK_NAME":"plausibleValueLow","CHECK_LEVEL":"CONCEPT","CHECK_DESCRIPTION":"For the combination of CONCEPT_ID  2212453 (Magnesium) and UNIT_CONCEPT_ID 8840 (milligram per deciliter), the number and percent of records that have a value less than      0.000.","CDM_TABLE_NAME":"MEASUREMENT","CDM_FIELD_NAME":"MEASUREMENT_CONCEPT_ID","CONCEPT_ID":" 2212453","UNIT_CONCEPT_ID":"8840","SQL_FILE":"concept_plausible_value_low.sql","CATEGORY":"Plausibility","SUBCATEGORY":"Atemporal","CONTEXT":"Verification","checkId":1177,"FAILED":0,"THRESHOLD_VALUE":5,"_row":"18.52"},{"NUM_VIOLATED_ROWS":0,"PCT_VIOLATED_ROWS":0,"NUM_DENOMINATOR_ROWS":0,"EXECUTION_TIME":"0.669981 secs","QUERY_TEXT":"\r\n/*********\r\nCONCEPT LEVEL check:\r\nPLAUSIBLE_VALUE_LOW - find any MEASUREMENT records that have VALUE_AS_NUMBER with non-null value < plausible low value\r\n\r\nParameters used in this template:\r\ncdmDatabaseSchema = cdm_ibm_mdcd_v993.dbo\r\nconceptId =  2212453\r\nunitConceptId = 9557\r\nplausibleValueLow =      0.000\r\n\r\n**********/\r\n\r\n\r\nSELECT num_violated_rows, CASE WHEN denominator.num_rows = 0 THEN 0 ELSE 1.0*num_violated_rows/denominator.num_rows END  AS pct_violated_rows, \r\n  denominator.num_rows as num_denominator_rows\r\nFROM\r\n(\r\n\tSELECT COUNT_BIG(*) AS num_violated_rows\r\n\tFROM\r\n\t(\r\n\t\tSELECT m.* \r\n\t\tFROM cdm_ibm_mdcd_v993.dbo.measurement m\r\n\t\t\r\n\t\tWHERE m.measurement_concept_id =  2212453\r\n\t\tAND m.unit_concept_id = 9557\r\n\t\tAND m.value_as_number IS NOT NULL\r\n\t\tAND m.value_as_number <      0.000\r\n\t) violated_rows\r\n) violated_row_count,\r\n( \r\n\tSELECT COUNT_BIG(*) AS num_rows\r\n\tFROM cdm_ibm_mdcd_v993.dbo.measurement m\r\n\t\r\n\tWHERE measurement_concept_id =  2212453\r\n\tAND unit_concept_id = 9557\r\n\tAND value_as_number IS NOT NULL\r\n) denominator\r\n;","CHECK_NAME":"plausibleValueLow","CHECK_LEVEL":"CONCEPT","CHECK_DESCRIPTION":"For the combination of CONCEPT_ID  2212453 (Magnesium) and UNIT_CONCEPT_ID 9557 (milliequivalent per liter), the number and percent of records that have a value less than      0.000.","CDM_TABLE_NAME":"MEASUREMENT","CDM_FIELD_NAME":"MEASUREMENT_CONCEPT_ID","CONCEPT_ID":" 2212453","UNIT_CONCEPT_ID":"9557","SQL_FILE":"concept_plausible_value_low.sql","CATEGORY":"Plausibility","SUBCATEGORY":"Atemporal","CONTEXT":"Verification","checkId":1178,"FAILED":0,"THRESHOLD_VALUE":5,"_row":"18.53"},{"NUM_VIOLATED_ROWS":0,"PCT_VIOLATED_ROWS":0,"NUM_DENOMINATOR_ROWS":0,"EXECUTION_TIME":"0.514993 secs","QUERY_TEXT":"\r\n/*********\r\nCONCEPT LEVEL check:\r\nPLAUSIBLE_VALUE_LOW - find any MEASUREMENT records that have VALUE_AS_NUMBER with non-null value < plausible low value\r\n\r\nParameters used in this template:\r\ncdmDatabaseSchema = cdm_ibm_mdcd_v993.dbo\r\nconceptId =  2212517\r\nunitConceptId = 8713\r\nplausibleValueLow =      1.000\r\n\r\n**********/\r\n\r\n\r\nSELECT num_violated_rows, CASE WHEN denominator.num_rows = 0 THEN 0 ELSE 1.0*num_violated_rows/denominator.num_rows END  AS pct_violated_rows, \r\n  denominator.num_rows as num_denominator_rows\r\nFROM\r\n(\r\n\tSELECT COUNT_BIG(*) AS num_violated_rows\r\n\tFROM\r\n\t(\r\n\t\tSELECT m.* \r\n\t\tFROM cdm_ibm_mdcd_v993.dbo.measurement m\r\n\t\t\r\n\t\tWHERE m.measurement_concept_id =  2212517\r\n\t\tAND m.unit_concept_id = 8713\r\n\t\tAND m.value_as_number IS NOT NULL\r\n\t\tAND m.value_as_number <      1.000\r\n\t) violated_rows\r\n) violated_row_count,\r\n( \r\n\tSELECT COUNT_BIG(*) AS num_rows\r\n\tFROM cdm_ibm_mdcd_v993.dbo.measurement m\r\n\t\r\n\tWHERE measurement_concept_id =  2212517\r\n\tAND unit_concept_id = 8713\r\n\tAND value_as_number IS NOT NULL\r\n) denominator\r\n;","CHECK_NAME":"plausibleValueLow","CHECK_LEVEL":"CONCEPT","CHECK_DESCRIPTION":"For the combination of CONCEPT_ID  2212517 (Phosphatase, alkaline) and UNIT_CONCEPT_ID 8713 (gram per deciliter), the number and percent of records that have a value less than      1.000.","CDM_TABLE_NAME":"MEASUREMENT","CDM_FIELD_NAME":"MEASUREMENT_CONCEPT_ID","CONCEPT_ID":" 2212517","UNIT_CONCEPT_ID":"8713","SQL_FILE":"concept_plausible_value_low.sql","CATEGORY":"Plausibility","SUBCATEGORY":"Atemporal","CONTEXT":"Verification","checkId":1179,"FAILED":0,"THRESHOLD_VALUE":5,"_row":"18.54"},{"NUM_VIOLATED_ROWS":0,"PCT_VIOLATED_ROWS":0,"NUM_DENOMINATOR_ROWS":0,"EXECUTION_TIME":"0.761968 secs","QUERY_TEXT":"\r\n/*********\r\nCONCEPT LEVEL check:\r\nPLAUSIBLE_VALUE_LOW - find any MEASUREMENT records that have VALUE_AS_NUMBER with non-null value < plausible low value\r\n\r\nParameters used in this template:\r\ncdmDatabaseSchema = cdm_ibm_mdcd_v993.dbo\r\nconceptId =  2212517\r\nunitConceptId = 8840\r\nplausibleValueLow =      1.000\r\n\r\n**********/\r\n\r\n\r\nSELECT num_violated_rows, CASE WHEN denominator.num_rows = 0 THEN 0 ELSE 1.0*num_violated_rows/denominator.num_rows END  AS pct_violated_rows, \r\n  denominator.num_rows as num_denominator_rows\r\nFROM\r\n(\r\n\tSELECT COUNT_BIG(*) AS num_violated_rows\r\n\tFROM\r\n\t(\r\n\t\tSELECT m.* \r\n\t\tFROM cdm_ibm_mdcd_v993.dbo.measurement m\r\n\t\t\r\n\t\tWHERE m.measurement_concept_id =  2212517\r\n\t\tAND m.unit_concept_id = 8840\r\n\t\tAND m.value_as_number IS NOT NULL\r\n\t\tAND m.value_as_number <      1.000\r\n\t) violated_rows\r\n) violated_row_count,\r\n( \r\n\tSELECT COUNT_BIG(*) AS num_rows\r\n\tFROM cdm_ibm_mdcd_v993.dbo.measurement m\r\n\t\r\n\tWHERE measurement_concept_id =  2212517\r\n\tAND unit_concept_id = 8840\r\n\tAND value_as_number IS NOT NULL\r\n) denominator\r\n;","CHECK_NAME":"plausibleValueLow","CHECK_LEVEL":"CONCEPT","CHECK_DESCRIPTION":"For the combination of CONCEPT_ID  2212517 (Phosphatase, alkaline) and UNIT_CONCEPT_ID 8840 (milligram per deciliter), the number and percent of records that have a value less than      1.000.","CDM_TABLE_NAME":"MEASUREMENT","CDM_FIELD_NAME":"MEASUREMENT_CONCEPT_ID","CONCEPT_ID":" 2212517","UNIT_CONCEPT_ID":"8840","SQL_FILE":"concept_plausible_value_low.sql","CATEGORY":"Plausibility","SUBCATEGORY":"Atemporal","CONTEXT":"Verification","checkId":1180,"FAILED":0,"THRESHOLD_VALUE":5,"_row":"18.55"},{"NUM_VIOLATED_ROWS":0,"PCT_VIOLATED_ROWS":0,"NUM_DENOMINATOR_ROWS":0,"EXECUTION_TIME":"0.584990 secs","QUERY_TEXT":"\r\n/*********\r\nCONCEPT LEVEL check:\r\nPLAUSIBLE_VALUE_LOW - find any MEASUREMENT records that have VALUE_AS_NUMBER with non-null value < plausible low value\r\n\r\nParameters used in this template:\r\ncdmDatabaseSchema = cdm_ibm_mdcd_v993.dbo\r\nconceptId =  2212523\r\nunitConceptId = 8713\r\nplausibleValueLow =      1.000\r\n\r\n**********/\r\n\r\n\r\nSELECT num_violated_rows, CASE WHEN denominator.num_rows = 0 THEN 0 ELSE 1.0*num_violated_rows/denominator.num_rows END  AS pct_violated_rows, \r\n  denominator.num_rows as num_denominator_rows\r\nFROM\r\n(\r\n\tSELECT COUNT_BIG(*) AS num_violated_rows\r\n\tFROM\r\n\t(\r\n\t\tSELECT m.* \r\n\t\tFROM cdm_ibm_mdcd_v993.dbo.measurement m\r\n\t\t\r\n\t\tWHERE m.measurement_concept_id =  2212523\r\n\t\tAND m.unit_concept_id = 8713\r\n\t\tAND m.value_as_number IS NOT NULL\r\n\t\tAND m.value_as_number <      1.000\r\n\t) violated_rows\r\n) violated_row_count,\r\n( \r\n\tSELECT COUNT_BIG(*) AS num_rows\r\n\tFROM cdm_ibm_mdcd_v993.dbo.measurement m\r\n\t\r\n\tWHERE measurement_concept_id =  2212523\r\n\tAND unit_concept_id = 8713\r\n\tAND value_as_number IS NOT NULL\r\n) denominator\r\n;","CHECK_NAME":"plausibleValueLow","CHECK_LEVEL":"CONCEPT","CHECK_DESCRIPTION":"For the combination of CONCEPT_ID  2212523 (Phosphorus inorganic (phosphate)) and UNIT_CONCEPT_ID 8713 (gram per deciliter), the number and percent of records that have a value less than      1.000.","CDM_TABLE_NAME":"MEASUREMENT","CDM_FIELD_NAME":"MEASUREMENT_CONCEPT_ID","CONCEPT_ID":" 2212523","UNIT_CONCEPT_ID":"8713","SQL_FILE":"concept_plausible_value_low.sql","CATEGORY":"Plausibility","SUBCATEGORY":"Atemporal","CONTEXT":"Verification","checkId":1181,"FAILED":0,"THRESHOLD_VALUE":5,"_row":"18.56"},{"NUM_VIOLATED_ROWS":0,"PCT_VIOLATED_ROWS":0,"NUM_DENOMINATOR_ROWS":0,"EXECUTION_TIME":"0.513978 secs","QUERY_TEXT":"\r\n/*********\r\nCONCEPT LEVEL check:\r\nPLAUSIBLE_VALUE_LOW - find any MEASUREMENT records that have VALUE_AS_NUMBER with non-null value < plausible low value\r\n\r\nParameters used in this template:\r\ncdmDatabaseSchema = cdm_ibm_mdcd_v993.dbo\r\nconceptId =  2212523\r\nunitConceptId = 8753\r\nplausibleValueLow =      1.000\r\n\r\n**********/\r\n\r\n\r\nSELECT num_violated_rows, CASE WHEN denominator.num_rows = 0 THEN 0 ELSE 1.0*num_violated_rows/denominator.num_rows END  AS pct_violated_rows, \r\n  denominator.num_rows as num_denominator_rows\r\nFROM\r\n(\r\n\tSELECT COUNT_BIG(*) AS num_violated_rows\r\n\tFROM\r\n\t(\r\n\t\tSELECT m.* \r\n\t\tFROM cdm_ibm_mdcd_v993.dbo.measurement m\r\n\t\t\r\n\t\tWHERE m.measurement_concept_id =  2212523\r\n\t\tAND m.unit_concept_id = 8753\r\n\t\tAND m.value_as_number IS NOT NULL\r\n\t\tAND m.value_as_number <      1.000\r\n\t) violated_rows\r\n) violated_row_count,\r\n( \r\n\tSELECT COUNT_BIG(*) AS num_rows\r\n\tFROM cdm_ibm_mdcd_v993.dbo.measurement m\r\n\t\r\n\tWHERE measurement_concept_id =  2212523\r\n\tAND unit_concept_id = 8753\r\n\tAND value_as_number IS NOT NULL\r\n) denominator\r\n;","CHECK_NAME":"plausibleValueLow","CHECK_LEVEL":"CONCEPT","CHECK_DESCRIPTION":"For the combination of CONCEPT_ID  2212523 (Phosphorus inorganic (phosphate)) and UNIT_CONCEPT_ID 8753 (millimole per liter), the number and percent of records that have a value less than      1.000.","CDM_TABLE_NAME":"MEASUREMENT","CDM_FIELD_NAME":"MEASUREMENT_CONCEPT_ID","CONCEPT_ID":" 2212523","UNIT_CONCEPT_ID":"8753","SQL_FILE":"concept_plausible_value_low.sql","CATEGORY":"Plausibility","SUBCATEGORY":"Atemporal","CONTEXT":"Verification","checkId":1182,"FAILED":0,"THRESHOLD_VALUE":5,"_row":"18.57"},{"NUM_VIOLATED_ROWS":0,"PCT_VIOLATED_ROWS":0,"NUM_DENOMINATOR_ROWS":0,"EXECUTION_TIME":"0.842974 secs","QUERY_TEXT":"\r\n/*********\r\nCONCEPT LEVEL check:\r\nPLAUSIBLE_VALUE_LOW - find any MEASUREMENT records that have VALUE_AS_NUMBER with non-null value < plausible low value\r\n\r\nParameters used in this template:\r\ncdmDatabaseSchema = cdm_ibm_mdcd_v993.dbo\r\nconceptId =  2212523\r\nunitConceptId = 8840\r\nplausibleValueLow =      1.000\r\n\r\n**********/\r\n\r\n\r\nSELECT num_violated_rows, CASE WHEN denominator.num_rows = 0 THEN 0 ELSE 1.0*num_violated_rows/denominator.num_rows END  AS pct_violated_rows, \r\n  denominator.num_rows as num_denominator_rows\r\nFROM\r\n(\r\n\tSELECT COUNT_BIG(*) AS num_violated_rows\r\n\tFROM\r\n\t(\r\n\t\tSELECT m.* \r\n\t\tFROM cdm_ibm_mdcd_v993.dbo.measurement m\r\n\t\t\r\n\t\tWHERE m.measurement_concept_id =  2212523\r\n\t\tAND m.unit_concept_id = 8840\r\n\t\tAND m.value_as_number IS NOT NULL\r\n\t\tAND m.value_as_number <      1.000\r\n\t) violated_rows\r\n) violated_row_count,\r\n( \r\n\tSELECT COUNT_BIG(*) AS num_rows\r\n\tFROM cdm_ibm_mdcd_v993.dbo.measurement m\r\n\t\r\n\tWHERE measurement_concept_id =  2212523\r\n\tAND unit_concept_id = 8840\r\n\tAND value_as_number IS NOT NULL\r\n) denominator\r\n;","CHECK_NAME":"plausibleValueLow","CHECK_LEVEL":"CONCEPT","CHECK_DESCRIPTION":"For the combination of CONCEPT_ID  2212523 (Phosphorus inorganic (phosphate)) and UNIT_CONCEPT_ID 8840 (milligram per deciliter), the number and percent of records that have a value less than      1.000.","CDM_TABLE_NAME":"MEASUREMENT","CDM_FIELD_NAME":"MEASUREMENT_CONCEPT_ID","CONCEPT_ID":" 2212523","UNIT_CONCEPT_ID":"8840","SQL_FILE":"concept_plausible_value_low.sql","CATEGORY":"Plausibility","SUBCATEGORY":"Atemporal","CONTEXT":"Verification","checkId":1183,"FAILED":0,"THRESHOLD_VALUE":5,"_row":"18.58"},{"NUM_VIOLATED_ROWS":0,"PCT_VIOLATED_ROWS":0,"NUM_DENOMINATOR_ROWS":0,"EXECUTION_TIME":"0.597946 secs","QUERY_TEXT":"\r\n/*********\r\nCONCEPT LEVEL check:\r\nPLAUSIBLE_VALUE_LOW - find any MEASUREMENT records that have VALUE_AS_NUMBER with non-null value < plausible low value\r\n\r\nParameters used in this template:\r\ncdmDatabaseSchema = cdm_ibm_mdcd_v993.dbo\r\nconceptId =  2212531\r\nunitConceptId = 8753\r\nplausibleValueLow =      3.000\r\n\r\n**********/\r\n\r\n\r\nSELECT num_violated_rows, CASE WHEN denominator.num_rows = 0 THEN 0 ELSE 1.0*num_violated_rows/denominator.num_rows END  AS pct_violated_rows, \r\n  denominator.num_rows as num_denominator_rows\r\nFROM\r\n(\r\n\tSELECT COUNT_BIG(*) AS num_violated_rows\r\n\tFROM\r\n\t(\r\n\t\tSELECT m.* \r\n\t\tFROM cdm_ibm_mdcd_v993.dbo.measurement m\r\n\t\t\r\n\t\tWHERE m.measurement_concept_id =  2212531\r\n\t\tAND m.unit_concept_id = 8753\r\n\t\tAND m.value_as_number IS NOT NULL\r\n\t\tAND m.value_as_number <      3.000\r\n\t) violated_rows\r\n) violated_row_count,\r\n( \r\n\tSELECT COUNT_BIG(*) AS num_rows\r\n\tFROM cdm_ibm_mdcd_v993.dbo.measurement m\r\n\t\r\n\tWHERE measurement_concept_id =  2212531\r\n\tAND unit_concept_id = 8753\r\n\tAND value_as_number IS NOT NULL\r\n) denominator\r\n;","CHECK_NAME":"plausibleValueLow","CHECK_LEVEL":"CONCEPT","CHECK_DESCRIPTION":"For the combination of CONCEPT_ID  2212531 (Potassium; serum, plasma or whole blood) and UNIT_CONCEPT_ID 8753 (millimole per liter), the number and percent of records that have a value less than      3.000.","CDM_TABLE_NAME":"MEASUREMENT","CDM_FIELD_NAME":"MEASUREMENT_CONCEPT_ID","CONCEPT_ID":" 2212531","UNIT_CONCEPT_ID":"8753","SQL_FILE":"concept_plausible_value_low.sql","CATEGORY":"Plausibility","SUBCATEGORY":"Atemporal","CONTEXT":"Verification","checkId":1184,"FAILED":0,"THRESHOLD_VALUE":5,"_row":"18.59"},{"NUM_VIOLATED_ROWS":0,"PCT_VIOLATED_ROWS":0,"NUM_DENOMINATOR_ROWS":0,"EXECUTION_TIME":"0.680975 secs","QUERY_TEXT":"\r\n/*********\r\nCONCEPT LEVEL check:\r\nPLAUSIBLE_VALUE_LOW - find any MEASUREMENT records that have VALUE_AS_NUMBER with non-null value < plausible low value\r\n\r\nParameters used in this template:\r\ncdmDatabaseSchema = cdm_ibm_mdcd_v993.dbo\r\nconceptId =  2212531\r\nunitConceptId = 9557\r\nplausibleValueLow =      3.000\r\n\r\n**********/\r\n\r\n\r\nSELECT num_violated_rows, CASE WHEN denominator.num_rows = 0 THEN 0 ELSE 1.0*num_violated_rows/denominator.num_rows END  AS pct_violated_rows, \r\n  denominator.num_rows as num_denominator_rows\r\nFROM\r\n(\r\n\tSELECT COUNT_BIG(*) AS num_violated_rows\r\n\tFROM\r\n\t(\r\n\t\tSELECT m.* \r\n\t\tFROM cdm_ibm_mdcd_v993.dbo.measurement m\r\n\t\t\r\n\t\tWHERE m.measurement_concept_id =  2212531\r\n\t\tAND m.unit_concept_id = 9557\r\n\t\tAND m.value_as_number IS NOT NULL\r\n\t\tAND m.value_as_number <      3.000\r\n\t) violated_rows\r\n) violated_row_count,\r\n( \r\n\tSELECT COUNT_BIG(*) AS num_rows\r\n\tFROM cdm_ibm_mdcd_v993.dbo.measurement m\r\n\t\r\n\tWHERE measurement_concept_id =  2212531\r\n\tAND unit_concept_id = 9557\r\n\tAND value_as_number IS NOT NULL\r\n) denominator\r\n;","CHECK_NAME":"plausibleValueLow","CHECK_LEVEL":"CONCEPT","CHECK_DESCRIPTION":"For the combination of CONCEPT_ID  2212531 (Potassium; serum, plasma or whole blood) and UNIT_CONCEPT_ID 9557 (milliequivalent per liter), the number and percent of records that have a value less than      3.000.","CDM_TABLE_NAME":"MEASUREMENT","CDM_FIELD_NAME":"MEASUREMENT_CONCEPT_ID","CONCEPT_ID":" 2212531","UNIT_CONCEPT_ID":"9557","SQL_FILE":"concept_plausible_value_low.sql","CATEGORY":"Plausibility","SUBCATEGORY":"Atemporal","CONTEXT":"Verification","checkId":1185,"FAILED":0,"THRESHOLD_VALUE":5,"_row":"18.60"},{"NUM_VIOLATED_ROWS":0,"PCT_VIOLATED_ROWS":0,"NUM_DENOMINATOR_ROWS":0,"EXECUTION_TIME":"0.916973 secs","QUERY_TEXT":"\r\n/*********\r\nCONCEPT LEVEL check:\r\nPLAUSIBLE_VALUE_LOW - find any MEASUREMENT records that have VALUE_AS_NUMBER with non-null value < plausible low value\r\n\r\nParameters used in this template:\r\ncdmDatabaseSchema = cdm_ibm_mdcd_v993.dbo\r\nconceptId =  2212539\r\nunitConceptId = 8842\r\nplausibleValueLow =      1.000\r\n\r\n**********/\r\n\r\n\r\nSELECT num_violated_rows, CASE WHEN denominator.num_rows = 0 THEN 0 ELSE 1.0*num_violated_rows/denominator.num_rows END  AS pct_violated_rows, \r\n  denominator.num_rows as num_denominator_rows\r\nFROM\r\n(\r\n\tSELECT COUNT_BIG(*) AS num_violated_rows\r\n\tFROM\r\n\t(\r\n\t\tSELECT m.* \r\n\t\tFROM cdm_ibm_mdcd_v993.dbo.measurement m\r\n\t\t\r\n\t\tWHERE m.measurement_concept_id =  2212539\r\n\t\tAND m.unit_concept_id = 8842\r\n\t\tAND m.value_as_number IS NOT NULL\r\n\t\tAND m.value_as_number <      1.000\r\n\t) violated_rows\r\n) violated_row_count,\r\n( \r\n\tSELECT COUNT_BIG(*) AS num_rows\r\n\tFROM cdm_ibm_mdcd_v993.dbo.measurement m\r\n\t\r\n\tWHERE measurement_concept_id =  2212539\r\n\tAND unit_concept_id = 8842\r\n\tAND value_as_number IS NOT NULL\r\n) denominator\r\n;","CHECK_NAME":"plausibleValueLow","CHECK_LEVEL":"CONCEPT","CHECK_DESCRIPTION":"For the combination of CONCEPT_ID  2212539 (Prolactin) and UNIT_CONCEPT_ID 8842 (nanogram per milliliter), the number and percent of records that have a value less than      1.000.","CDM_TABLE_NAME":"MEASUREMENT","CDM_FIELD_NAME":"MEASUREMENT_CONCEPT_ID","CONCEPT_ID":" 2212539","UNIT_CONCEPT_ID":"8842","SQL_FILE":"concept_plausible_value_low.sql","CATEGORY":"Plausibility","SUBCATEGORY":"Atemporal","CONTEXT":"Verification","checkId":1186,"FAILED":0,"THRESHOLD_VALUE":5,"_row":"18.61"},{"NUM_VIOLATED_ROWS":0,"PCT_VIOLATED_ROWS":0,"NUM_DENOMINATOR_ROWS":0,"EXECUTION_TIME":"0.639961 secs","QUERY_TEXT":"\r\n/*********\r\nCONCEPT LEVEL check:\r\nPLAUSIBLE_VALUE_LOW - find any MEASUREMENT records that have VALUE_AS_NUMBER with non-null value < plausible low value\r\n\r\nParameters used in this template:\r\ncdmDatabaseSchema = cdm_ibm_mdcd_v993.dbo\r\nconceptId =  2212542\r\nunitConceptId = 8840\r\nplausibleValueLow =      1.000\r\n\r\n**********/\r\n\r\n\r\nSELECT num_violated_rows, CASE WHEN denominator.num_rows = 0 THEN 0 ELSE 1.0*num_violated_rows/denominator.num_rows END  AS pct_violated_rows, \r\n  denominator.num_rows as num_denominator_rows\r\nFROM\r\n(\r\n\tSELECT COUNT_BIG(*) AS num_violated_rows\r\n\tFROM\r\n\t(\r\n\t\tSELECT m.* \r\n\t\tFROM cdm_ibm_mdcd_v993.dbo.measurement m\r\n\t\t\r\n\t\tWHERE m.measurement_concept_id =  2212542\r\n\t\tAND m.unit_concept_id = 8840\r\n\t\tAND m.value_as_number IS NOT NULL\r\n\t\tAND m.value_as_number <      1.000\r\n\t) violated_rows\r\n) violated_row_count,\r\n( \r\n\tSELECT COUNT_BIG(*) AS num_rows\r\n\tFROM cdm_ibm_mdcd_v993.dbo.measurement m\r\n\t\r\n\tWHERE measurement_concept_id =  2212542\r\n\tAND unit_concept_id = 8840\r\n\tAND value_as_number IS NOT NULL\r\n) denominator\r\n;","CHECK_NAME":"plausibleValueLow","CHECK_LEVEL":"CONCEPT","CHECK_DESCRIPTION":"For the combination of CONCEPT_ID  2212542 (Prostate specific antigen (PSA); total) and UNIT_CONCEPT_ID 8840 (milligram per deciliter), the number and percent of records that have a value less than      1.000.","CDM_TABLE_NAME":"MEASUREMENT","CDM_FIELD_NAME":"MEASUREMENT_CONCEPT_ID","CONCEPT_ID":" 2212542","UNIT_CONCEPT_ID":"8840","SQL_FILE":"concept_plausible_value_low.sql","CATEGORY":"Plausibility","SUBCATEGORY":"Atemporal","CONTEXT":"Verification","checkId":1187,"FAILED":0,"THRESHOLD_VALUE":5,"_row":"18.62"},{"NUM_VIOLATED_ROWS":0,"PCT_VIOLATED_ROWS":0,"NUM_DENOMINATOR_ROWS":0,"EXECUTION_TIME":"2.025957 secs","QUERY_TEXT":"\r\n/*********\r\nCONCEPT LEVEL check:\r\nPLAUSIBLE_VALUE_LOW - find any MEASUREMENT records that have VALUE_AS_NUMBER with non-null value < plausible low value\r\n\r\nParameters used in this template:\r\ncdmDatabaseSchema = cdm_ibm_mdcd_v993.dbo\r\nconceptId =  2212542\r\nunitConceptId = 8842\r\nplausibleValueLow =      0.000\r\n\r\n**********/\r\n\r\n\r\nSELECT num_violated_rows, CASE WHEN denominator.num_rows = 0 THEN 0 ELSE 1.0*num_violated_rows/denominator.num_rows END  AS pct_violated_rows, \r\n  denominator.num_rows as num_denominator_rows\r\nFROM\r\n(\r\n\tSELECT COUNT_BIG(*) AS num_violated_rows\r\n\tFROM\r\n\t(\r\n\t\tSELECT m.* \r\n\t\tFROM cdm_ibm_mdcd_v993.dbo.measurement m\r\n\t\t\r\n\t\tWHERE m.measurement_concept_id =  2212542\r\n\t\tAND m.unit_concept_id = 8842\r\n\t\tAND m.value_as_number IS NOT NULL\r\n\t\tAND m.value_as_number <      0.000\r\n\t) violated_rows\r\n) violated_row_count,\r\n( \r\n\tSELECT COUNT_BIG(*) AS num_rows\r\n\tFROM cdm_ibm_mdcd_v993.dbo.measurement m\r\n\t\r\n\tWHERE measurement_concept_id =  2212542\r\n\tAND unit_concept_id = 8842\r\n\tAND value_as_number IS NOT NULL\r\n) denominator\r\n;","CHECK_NAME":"plausibleValueLow","CHECK_LEVEL":"CONCEPT","CHECK_DESCRIPTION":"For the combination of CONCEPT_ID  2212542 (Prostate specific antigen (PSA); total) and UNIT_CONCEPT_ID 8842 (nanogram per milliliter), the number and percent of records that have a value less than      0.000.","CDM_TABLE_NAME":"MEASUREMENT","CDM_FIELD_NAME":"MEASUREMENT_CONCEPT_ID","CONCEPT_ID":" 2212542","UNIT_CONCEPT_ID":"8842","SQL_FILE":"concept_plausible_value_low.sql","CATEGORY":"Plausibility","SUBCATEGORY":"Atemporal","CONTEXT":"Verification","checkId":1188,"FAILED":0,"THRESHOLD_VALUE":5,"_row":"18.63"},{"NUM_VIOLATED_ROWS":0,"PCT_VIOLATED_ROWS":0,"NUM_DENOMINATOR_ROWS":0,"EXECUTION_TIME":"0.584988 secs","QUERY_TEXT":"\r\n/*********\r\nCONCEPT LEVEL check:\r\nPLAUSIBLE_VALUE_LOW - find any MEASUREMENT records that have VALUE_AS_NUMBER with non-null value < plausible low value\r\n\r\nParameters used in this template:\r\ncdmDatabaseSchema = cdm_ibm_mdcd_v993.dbo\r\nconceptId =  2212585\r\nunitConceptId = 8554\r\nplausibleValueLow =      0.000\r\n\r\n**********/\r\n\r\n\r\nSELECT num_violated_rows, CASE WHEN denominator.num_rows = 0 THEN 0 ELSE 1.0*num_violated_rows/denominator.num_rows END  AS pct_violated_rows, \r\n  denominator.num_rows as num_denominator_rows\r\nFROM\r\n(\r\n\tSELECT COUNT_BIG(*) AS num_violated_rows\r\n\tFROM\r\n\t(\r\n\t\tSELECT m.* \r\n\t\tFROM cdm_ibm_mdcd_v993.dbo.measurement m\r\n\t\t\r\n\t\tWHERE m.measurement_concept_id =  2212585\r\n\t\tAND m.unit_concept_id = 8554\r\n\t\tAND m.value_as_number IS NOT NULL\r\n\t\tAND m.value_as_number <      0.000\r\n\t) violated_rows\r\n) violated_row_count,\r\n( \r\n\tSELECT COUNT_BIG(*) AS num_rows\r\n\tFROM cdm_ibm_mdcd_v993.dbo.measurement m\r\n\t\r\n\tWHERE measurement_concept_id =  2212585\r\n\tAND unit_concept_id = 8554\r\n\tAND value_as_number IS NOT NULL\r\n) denominator\r\n;","CHECK_NAME":"plausibleValueLow","CHECK_LEVEL":"CONCEPT","CHECK_DESCRIPTION":"For the combination of CONCEPT_ID  2212585 (Testosterone; total) and UNIT_CONCEPT_ID 8554 (percent), the number and percent of records that have a value less than      0.000.","CDM_TABLE_NAME":"MEASUREMENT","CDM_FIELD_NAME":"MEASUREMENT_CONCEPT_ID","CONCEPT_ID":" 2212585","UNIT_CONCEPT_ID":"8554","SQL_FILE":"concept_plausible_value_low.sql","CATEGORY":"Plausibility","SUBCATEGORY":"Atemporal","CONTEXT":"Verification","checkId":1189,"FAILED":0,"THRESHOLD_VALUE":5,"_row":"18.64"},{"NUM_VIOLATED_ROWS":0,"PCT_VIOLATED_ROWS":0,"NUM_DENOMINATOR_ROWS":0,"EXECUTION_TIME":"0.596976 secs","QUERY_TEXT":"\r\n/*********\r\nCONCEPT LEVEL check:\r\nPLAUSIBLE_VALUE_LOW - find any MEASUREMENT records that have VALUE_AS_NUMBER with non-null value < plausible low value\r\n\r\nParameters used in this template:\r\ncdmDatabaseSchema = cdm_ibm_mdcd_v993.dbo\r\nconceptId =  2212585\r\nunitConceptId = 8817\r\nplausibleValueLow =      5.000\r\n\r\n**********/\r\n\r\n\r\nSELECT num_violated_rows, CASE WHEN denominator.num_rows = 0 THEN 0 ELSE 1.0*num_violated_rows/denominator.num_rows END  AS pct_violated_rows, \r\n  denominator.num_rows as num_denominator_rows\r\nFROM\r\n(\r\n\tSELECT COUNT_BIG(*) AS num_violated_rows\r\n\tFROM\r\n\t(\r\n\t\tSELECT m.* \r\n\t\tFROM cdm_ibm_mdcd_v993.dbo.measurement m\r\n\t\t\r\n\t\tWHERE m.measurement_concept_id =  2212585\r\n\t\tAND m.unit_concept_id = 8817\r\n\t\tAND m.value_as_number IS NOT NULL\r\n\t\tAND m.value_as_number <      5.000\r\n\t) violated_rows\r\n) violated_row_count,\r\n( \r\n\tSELECT COUNT_BIG(*) AS num_rows\r\n\tFROM cdm_ibm_mdcd_v993.dbo.measurement m\r\n\t\r\n\tWHERE measurement_concept_id =  2212585\r\n\tAND unit_concept_id = 8817\r\n\tAND value_as_number IS NOT NULL\r\n) denominator\r\n;","CHECK_NAME":"plausibleValueLow","CHECK_LEVEL":"CONCEPT","CHECK_DESCRIPTION":"For the combination of CONCEPT_ID  2212585 (Testosterone; total) and UNIT_CONCEPT_ID 8817 (nanogram per deciliter), the number and percent of records that have a value less than      5.000.","CDM_TABLE_NAME":"MEASUREMENT","CDM_FIELD_NAME":"MEASUREMENT_CONCEPT_ID","CONCEPT_ID":" 2212585","UNIT_CONCEPT_ID":"8817","SQL_FILE":"concept_plausible_value_low.sql","CATEGORY":"Plausibility","SUBCATEGORY":"Atemporal","CONTEXT":"Verification","checkId":1190,"FAILED":0,"THRESHOLD_VALUE":5,"_row":"18.65"},{"NUM_VIOLATED_ROWS":0,"PCT_VIOLATED_ROWS":0,"NUM_DENOMINATOR_ROWS":0,"EXECUTION_TIME":"0.496994 secs","QUERY_TEXT":"\r\n/*********\r\nCONCEPT LEVEL check:\r\nPLAUSIBLE_VALUE_LOW - find any MEASUREMENT records that have VALUE_AS_NUMBER with non-null value < plausible low value\r\n\r\nParameters used in this template:\r\ncdmDatabaseSchema = cdm_ibm_mdcd_v993.dbo\r\nconceptId =  2212593\r\nunitConceptId = 8554\r\nplausibleValueLow =      0.000\r\n\r\n**********/\r\n\r\n\r\nSELECT num_violated_rows, CASE WHEN denominator.num_rows = 0 THEN 0 ELSE 1.0*num_violated_rows/denominator.num_rows END  AS pct_violated_rows, \r\n  denominator.num_rows as num_denominator_rows\r\nFROM\r\n(\r\n\tSELECT COUNT_BIG(*) AS num_violated_rows\r\n\tFROM\r\n\t(\r\n\t\tSELECT m.* \r\n\t\tFROM cdm_ibm_mdcd_v993.dbo.measurement m\r\n\t\t\r\n\t\tWHERE m.measurement_concept_id =  2212593\r\n\t\tAND m.unit_concept_id = 8554\r\n\t\tAND m.value_as_number IS NOT NULL\r\n\t\tAND m.value_as_number <      0.000\r\n\t) violated_rows\r\n) violated_row_count,\r\n( \r\n\tSELECT COUNT_BIG(*) AS num_rows\r\n\tFROM cdm_ibm_mdcd_v993.dbo.measurement m\r\n\t\r\n\tWHERE measurement_concept_id =  2212593\r\n\tAND unit_concept_id = 8554\r\n\tAND value_as_number IS NOT NULL\r\n) denominator\r\n;","CHECK_NAME":"plausibleValueLow","CHECK_LEVEL":"CONCEPT","CHECK_DESCRIPTION":"For the combination of CONCEPT_ID  2212593 (Thyroid stimulating hormone (TSH)) and UNIT_CONCEPT_ID 8554 (percent), the number and percent of records that have a value less than      0.000.","CDM_TABLE_NAME":"MEASUREMENT","CDM_FIELD_NAME":"MEASUREMENT_CONCEPT_ID","CONCEPT_ID":" 2212593","UNIT_CONCEPT_ID":"8554","SQL_FILE":"concept_plausible_value_low.sql","CATEGORY":"Plausibility","SUBCATEGORY":"Atemporal","CONTEXT":"Verification","checkId":1191,"FAILED":0,"THRESHOLD_VALUE":5,"_row":"18.66"},{"NUM_VIOLATED_ROWS":0,"PCT_VIOLATED_ROWS":0,"NUM_DENOMINATOR_ROWS":0,"EXECUTION_TIME":"0.715976 secs","QUERY_TEXT":"\r\n/*********\r\nCONCEPT LEVEL check:\r\nPLAUSIBLE_VALUE_LOW - find any MEASUREMENT records that have VALUE_AS_NUMBER with non-null value < plausible low value\r\n\r\nParameters used in this template:\r\ncdmDatabaseSchema = cdm_ibm_mdcd_v993.dbo\r\nconceptId =  2212600\r\nunitConceptId = 8554\r\nplausibleValueLow =      0.000\r\n\r\n**********/\r\n\r\n\r\nSELECT num_violated_rows, CASE WHEN denominator.num_rows = 0 THEN 0 ELSE 1.0*num_violated_rows/denominator.num_rows END  AS pct_violated_rows, \r\n  denominator.num_rows as num_denominator_rows\r\nFROM\r\n(\r\n\tSELECT COUNT_BIG(*) AS num_violated_rows\r\n\tFROM\r\n\t(\r\n\t\tSELECT m.* \r\n\t\tFROM cdm_ibm_mdcd_v993.dbo.measurement m\r\n\t\t\r\n\t\tWHERE m.measurement_concept_id =  2212600\r\n\t\tAND m.unit_concept_id = 8554\r\n\t\tAND m.value_as_number IS NOT NULL\r\n\t\tAND m.value_as_number <      0.000\r\n\t) violated_rows\r\n) violated_row_count,\r\n( \r\n\tSELECT COUNT_BIG(*) AS num_rows\r\n\tFROM cdm_ibm_mdcd_v993.dbo.measurement m\r\n\t\r\n\tWHERE measurement_concept_id =  2212600\r\n\tAND unit_concept_id = 8554\r\n\tAND value_as_number IS NOT NULL\r\n) denominator\r\n;","CHECK_NAME":"plausibleValueLow","CHECK_LEVEL":"CONCEPT","CHECK_DESCRIPTION":"For the combination of CONCEPT_ID  2212600 (Triglycerides) and UNIT_CONCEPT_ID 8554 (percent), the number and percent of records that have a value less than      0.000.","CDM_TABLE_NAME":"MEASUREMENT","CDM_FIELD_NAME":"MEASUREMENT_CONCEPT_ID","CONCEPT_ID":" 2212600","UNIT_CONCEPT_ID":"8554","SQL_FILE":"concept_plausible_value_low.sql","CATEGORY":"Plausibility","SUBCATEGORY":"Atemporal","CONTEXT":"Verification","checkId":1192,"FAILED":0,"THRESHOLD_VALUE":5,"_row":"18.67"},{"NUM_VIOLATED_ROWS":0,"PCT_VIOLATED_ROWS":0,"NUM_DENOMINATOR_ROWS":0,"EXECUTION_TIME":"0.790979 secs","QUERY_TEXT":"\r\n/*********\r\nCONCEPT LEVEL check:\r\nPLAUSIBLE_VALUE_LOW - find any MEASUREMENT records that have VALUE_AS_NUMBER with non-null value < plausible low value\r\n\r\nParameters used in this template:\r\ncdmDatabaseSchema = cdm_ibm_mdcd_v993.dbo\r\nconceptId =  2212600\r\nunitConceptId = 8840\r\nplausibleValueLow =     40.000\r\n\r\n**********/\r\n\r\n\r\nSELECT num_violated_rows, CASE WHEN denominator.num_rows = 0 THEN 0 ELSE 1.0*num_violated_rows/denominator.num_rows END  AS pct_violated_rows, \r\n  denominator.num_rows as num_denominator_rows\r\nFROM\r\n(\r\n\tSELECT COUNT_BIG(*) AS num_violated_rows\r\n\tFROM\r\n\t(\r\n\t\tSELECT m.* \r\n\t\tFROM cdm_ibm_mdcd_v993.dbo.measurement m\r\n\t\t\r\n\t\tWHERE m.measurement_concept_id =  2212600\r\n\t\tAND m.unit_concept_id = 8840\r\n\t\tAND m.value_as_number IS NOT NULL\r\n\t\tAND m.value_as_number <     40.000\r\n\t) violated_rows\r\n) violated_row_count,\r\n( \r\n\tSELECT COUNT_BIG(*) AS num_rows\r\n\tFROM cdm_ibm_mdcd_v993.dbo.measurement m\r\n\t\r\n\tWHERE measurement_concept_id =  2212600\r\n\tAND unit_concept_id = 8840\r\n\tAND value_as_number IS NOT NULL\r\n) denominator\r\n;","CHECK_NAME":"plausibleValueLow","CHECK_LEVEL":"CONCEPT","CHECK_DESCRIPTION":"For the combination of CONCEPT_ID  2212600 (Triglycerides) and UNIT_CONCEPT_ID 8840 (milligram per deciliter), the number and percent of records that have a value less than     40.000.","CDM_TABLE_NAME":"MEASUREMENT","CDM_FIELD_NAME":"MEASUREMENT_CONCEPT_ID","CONCEPT_ID":" 2212600","UNIT_CONCEPT_ID":"8840","SQL_FILE":"concept_plausible_value_low.sql","CATEGORY":"Plausibility","SUBCATEGORY":"Atemporal","CONTEXT":"Verification","checkId":1193,"FAILED":0,"THRESHOLD_VALUE":5,"_row":"18.68"},{"NUM_VIOLATED_ROWS":0,"PCT_VIOLATED_ROWS":0,"NUM_DENOMINATOR_ROWS":0,"EXECUTION_TIME":"0.722974 secs","QUERY_TEXT":"\r\n/*********\r\nCONCEPT LEVEL check:\r\nPLAUSIBLE_VALUE_LOW - find any MEASUREMENT records that have VALUE_AS_NUMBER with non-null value < plausible low value\r\n\r\nParameters used in this template:\r\ncdmDatabaseSchema = cdm_ibm_mdcd_v993.dbo\r\nconceptId =  2212643\r\nunitConceptId = 8713\r\nplausibleValueLow =      3.000\r\n\r\n**********/\r\n\r\n\r\nSELECT num_violated_rows, CASE WHEN denominator.num_rows = 0 THEN 0 ELSE 1.0*num_violated_rows/denominator.num_rows END  AS pct_violated_rows, \r\n  denominator.num_rows as num_denominator_rows\r\nFROM\r\n(\r\n\tSELECT COUNT_BIG(*) AS num_violated_rows\r\n\tFROM\r\n\t(\r\n\t\tSELECT m.* \r\n\t\tFROM cdm_ibm_mdcd_v993.dbo.measurement m\r\n\t\t\r\n\t\tWHERE m.measurement_concept_id =  2212643\r\n\t\tAND m.unit_concept_id = 8713\r\n\t\tAND m.value_as_number IS NOT NULL\r\n\t\tAND m.value_as_number <      3.000\r\n\t) violated_rows\r\n) violated_row_count,\r\n( \r\n\tSELECT COUNT_BIG(*) AS num_rows\r\n\tFROM cdm_ibm_mdcd_v993.dbo.measurement m\r\n\t\r\n\tWHERE measurement_concept_id =  2212643\r\n\tAND unit_concept_id = 8713\r\n\tAND value_as_number IS NOT NULL\r\n) denominator\r\n;","CHECK_NAME":"plausibleValueLow","CHECK_LEVEL":"CONCEPT","CHECK_DESCRIPTION":"For the combination of CONCEPT_ID  2212643 (Blood count; hemoglobin (Hgb)) and UNIT_CONCEPT_ID 8713 (gram per deciliter), the number and percent of records that have a value less than      3.000.","CDM_TABLE_NAME":"MEASUREMENT","CDM_FIELD_NAME":"MEASUREMENT_CONCEPT_ID","CONCEPT_ID":" 2212643","UNIT_CONCEPT_ID":"8713","SQL_FILE":"concept_plausible_value_low.sql","CATEGORY":"Plausibility","SUBCATEGORY":"Atemporal","CONTEXT":"Verification","checkId":1194,"FAILED":0,"THRESHOLD_VALUE":5,"_row":"18.69"},{"NUM_VIOLATED_ROWS":0,"PCT_VIOLATED_ROWS":0,"NUM_DENOMINATOR_ROWS":0,"EXECUTION_TIME":"0.637984 secs","QUERY_TEXT":"\r\n/*********\r\nCONCEPT LEVEL check:\r\nPLAUSIBLE_VALUE_LOW - find any MEASUREMENT records that have VALUE_AS_NUMBER with non-null value < plausible low value\r\n\r\nParameters used in this template:\r\ncdmDatabaseSchema = cdm_ibm_mdcd_v993.dbo\r\nconceptId =  2212643\r\nunitConceptId = 8837\r\nplausibleValueLow =      2.000\r\n\r\n**********/\r\n\r\n\r\nSELECT num_violated_rows, CASE WHEN denominator.num_rows = 0 THEN 0 ELSE 1.0*num_violated_rows/denominator.num_rows END  AS pct_violated_rows, \r\n  denominator.num_rows as num_denominator_rows\r\nFROM\r\n(\r\n\tSELECT COUNT_BIG(*) AS num_violated_rows\r\n\tFROM\r\n\t(\r\n\t\tSELECT m.* \r\n\t\tFROM cdm_ibm_mdcd_v993.dbo.measurement m\r\n\t\t\r\n\t\tWHERE m.measurement_concept_id =  2212643\r\n\t\tAND m.unit_concept_id = 8837\r\n\t\tAND m.value_as_number IS NOT NULL\r\n\t\tAND m.value_as_number <      2.000\r\n\t) violated_rows\r\n) violated_row_count,\r\n( \r\n\tSELECT COUNT_BIG(*) AS num_rows\r\n\tFROM cdm_ibm_mdcd_v993.dbo.measurement m\r\n\t\r\n\tWHERE measurement_concept_id =  2212643\r\n\tAND unit_concept_id = 8837\r\n\tAND value_as_number IS NOT NULL\r\n) denominator\r\n;","CHECK_NAME":"plausibleValueLow","CHECK_LEVEL":"CONCEPT","CHECK_DESCRIPTION":"For the combination of CONCEPT_ID  2212643 (Blood count; hemoglobin (Hgb)) and UNIT_CONCEPT_ID 8837 (microgram per deciliter), the number and percent of records that have a value less than      2.000.","CDM_TABLE_NAME":"MEASUREMENT","CDM_FIELD_NAME":"MEASUREMENT_CONCEPT_ID","CONCEPT_ID":" 2212643","UNIT_CONCEPT_ID":"8837","SQL_FILE":"concept_plausible_value_low.sql","CATEGORY":"Plausibility","SUBCATEGORY":"Atemporal","CONTEXT":"Verification","checkId":1195,"FAILED":0,"THRESHOLD_VALUE":5,"_row":"18.70"},{"NUM_VIOLATED_ROWS":0,"PCT_VIOLATED_ROWS":0,"NUM_DENOMINATOR_ROWS":0,"EXECUTION_TIME":"0.687978 secs","QUERY_TEXT":"\r\n/*********\r\nCONCEPT LEVEL check:\r\nPLAUSIBLE_VALUE_LOW - find any MEASUREMENT records that have VALUE_AS_NUMBER with non-null value < plausible low value\r\n\r\nParameters used in this template:\r\ncdmDatabaseSchema = cdm_ibm_mdcd_v993.dbo\r\nconceptId =  2212643\r\nunitConceptId = 8840\r\nplausibleValueLow =      3.000\r\n\r\n**********/\r\n\r\n\r\nSELECT num_violated_rows, CASE WHEN denominator.num_rows = 0 THEN 0 ELSE 1.0*num_violated_rows/denominator.num_rows END  AS pct_violated_rows, \r\n  denominator.num_rows as num_denominator_rows\r\nFROM\r\n(\r\n\tSELECT COUNT_BIG(*) AS num_violated_rows\r\n\tFROM\r\n\t(\r\n\t\tSELECT m.* \r\n\t\tFROM cdm_ibm_mdcd_v993.dbo.measurement m\r\n\t\t\r\n\t\tWHERE m.measurement_concept_id =  2212643\r\n\t\tAND m.unit_concept_id = 8840\r\n\t\tAND m.value_as_number IS NOT NULL\r\n\t\tAND m.value_as_number <      3.000\r\n\t) violated_rows\r\n) violated_row_count,\r\n( \r\n\tSELECT COUNT_BIG(*) AS num_rows\r\n\tFROM cdm_ibm_mdcd_v993.dbo.measurement m\r\n\t\r\n\tWHERE measurement_concept_id =  2212643\r\n\tAND unit_concept_id = 8840\r\n\tAND value_as_number IS NOT NULL\r\n) denominator\r\n;","CHECK_NAME":"plausibleValueLow","CHECK_LEVEL":"CONCEPT","CHECK_DESCRIPTION":"For the combination of CONCEPT_ID  2212643 (Blood count; hemoglobin (Hgb)) and UNIT_CONCEPT_ID 8840 (milligram per deciliter), the number and percent of records that have a value less than      3.000.","CDM_TABLE_NAME":"MEASUREMENT","CDM_FIELD_NAME":"MEASUREMENT_CONCEPT_ID","CONCEPT_ID":" 2212643","UNIT_CONCEPT_ID":"8840","SQL_FILE":"concept_plausible_value_low.sql","CATEGORY":"Plausibility","SUBCATEGORY":"Atemporal","CONTEXT":"Verification","checkId":1196,"FAILED":0,"THRESHOLD_VALUE":5,"_row":"18.71"},{"NUM_VIOLATED_ROWS":0,"PCT_VIOLATED_ROWS":0,"NUM_DENOMINATOR_ROWS":0,"EXECUTION_TIME":"0.643971 secs","QUERY_TEXT":"\r\n/*********\r\nCONCEPT LEVEL check:\r\nPLAUSIBLE_VALUE_LOW - find any MEASUREMENT records that have VALUE_AS_NUMBER with non-null value < plausible low value\r\n\r\nParameters used in this template:\r\ncdmDatabaseSchema = cdm_ibm_mdcd_v993.dbo\r\nconceptId =  2212742\r\nunitConceptId = 8554\r\nplausibleValueLow =      0.000\r\n\r\n**********/\r\n\r\n\r\nSELECT num_violated_rows, CASE WHEN denominator.num_rows = 0 THEN 0 ELSE 1.0*num_violated_rows/denominator.num_rows END  AS pct_violated_rows, \r\n  denominator.num_rows as num_denominator_rows\r\nFROM\r\n(\r\n\tSELECT COUNT_BIG(*) AS num_violated_rows\r\n\tFROM\r\n\t(\r\n\t\tSELECT m.* \r\n\t\tFROM cdm_ibm_mdcd_v993.dbo.measurement m\r\n\t\t\r\n\t\tWHERE m.measurement_concept_id =  2212742\r\n\t\tAND m.unit_concept_id = 8554\r\n\t\tAND m.value_as_number IS NOT NULL\r\n\t\tAND m.value_as_number <      0.000\r\n\t) violated_rows\r\n) violated_row_count,\r\n( \r\n\tSELECT COUNT_BIG(*) AS num_rows\r\n\tFROM cdm_ibm_mdcd_v993.dbo.measurement m\r\n\t\r\n\tWHERE measurement_concept_id =  2212742\r\n\tAND unit_concept_id = 8554\r\n\tAND value_as_number IS NOT NULL\r\n) denominator\r\n;","CHECK_NAME":"plausibleValueLow","CHECK_LEVEL":"CONCEPT","CHECK_DESCRIPTION":"For the combination of CONCEPT_ID  2212742 (Thromboplastin time, partial (PTT); plasma or whole blood) and UNIT_CONCEPT_ID 8554 (percent), the number and percent of records that have a value less than      0.000.","CDM_TABLE_NAME":"MEASUREMENT","CDM_FIELD_NAME":"MEASUREMENT_CONCEPT_ID","CONCEPT_ID":" 2212742","UNIT_CONCEPT_ID":"8554","SQL_FILE":"concept_plausible_value_low.sql","CATEGORY":"Plausibility","SUBCATEGORY":"Atemporal","CONTEXT":"Verification","checkId":1197,"FAILED":0,"THRESHOLD_VALUE":5,"_row":"18.72"},{"NUM_VIOLATED_ROWS":0,"PCT_VIOLATED_ROWS":0,"NUM_DENOMINATOR_ROWS":0,"EXECUTION_TIME":"0.565997 secs","QUERY_TEXT":"\r\n/*********\r\nCONCEPT LEVEL check:\r\nPLAUSIBLE_VALUE_LOW - find any MEASUREMENT records that have VALUE_AS_NUMBER with non-null value < plausible low value\r\n\r\nParameters used in this template:\r\ncdmDatabaseSchema = cdm_ibm_mdcd_v993.dbo\r\nconceptId =  3000034\r\nunitConceptId = 8723\r\nplausibleValueLow =      0.000\r\n\r\n**********/\r\n\r\n\r\nSELECT num_violated_rows, CASE WHEN denominator.num_rows = 0 THEN 0 ELSE 1.0*num_violated_rows/denominator.num_rows END  AS pct_violated_rows, \r\n  denominator.num_rows as num_denominator_rows\r\nFROM\r\n(\r\n\tSELECT COUNT_BIG(*) AS num_violated_rows\r\n\tFROM\r\n\t(\r\n\t\tSELECT m.* \r\n\t\tFROM cdm_ibm_mdcd_v993.dbo.measurement m\r\n\t\t\r\n\t\tWHERE m.measurement_concept_id =  3000034\r\n\t\tAND m.unit_concept_id = 8723\r\n\t\tAND m.value_as_number IS NOT NULL\r\n\t\tAND m.value_as_number <      0.000\r\n\t) violated_rows\r\n) violated_row_count,\r\n( \r\n\tSELECT COUNT_BIG(*) AS num_rows\r\n\tFROM cdm_ibm_mdcd_v993.dbo.measurement m\r\n\t\r\n\tWHERE measurement_concept_id =  3000034\r\n\tAND unit_concept_id = 8723\r\n\tAND value_as_number IS NOT NULL\r\n) denominator\r\n;","CHECK_NAME":"plausibleValueLow","CHECK_LEVEL":"CONCEPT","CHECK_DESCRIPTION":"For the combination of CONCEPT_ID  3000034 (Microalbumin [Mass/volume] in Urine) and UNIT_CONCEPT_ID 8723 (milligram per gram), the number and percent of records that have a value less than      0.000.","CDM_TABLE_NAME":"MEASUREMENT","CDM_FIELD_NAME":"MEASUREMENT_CONCEPT_ID","CONCEPT_ID":" 3000034","UNIT_CONCEPT_ID":"8723","SQL_FILE":"concept_plausible_value_low.sql","CATEGORY":"Plausibility","SUBCATEGORY":"Atemporal","CONTEXT":"Verification","checkId":1198,"FAILED":0,"THRESHOLD_VALUE":5,"_row":"18.73"},{"NUM_VIOLATED_ROWS":0,"PCT_VIOLATED_ROWS":0,"NUM_DENOMINATOR_ROWS":0,"EXECUTION_TIME":"0.903971 secs","QUERY_TEXT":"\r\n/*********\r\nCONCEPT LEVEL check:\r\nPLAUSIBLE_VALUE_LOW - find any MEASUREMENT records that have VALUE_AS_NUMBER with non-null value < plausible low value\r\n\r\nParameters used in this template:\r\ncdmDatabaseSchema = cdm_ibm_mdcd_v993.dbo\r\nconceptId =  3000034\r\nunitConceptId = 8751\r\nplausibleValueLow =      0.000\r\n\r\n**********/\r\n\r\n\r\nSELECT num_violated_rows, CASE WHEN denominator.num_rows = 0 THEN 0 ELSE 1.0*num_violated_rows/denominator.num_rows END  AS pct_violated_rows, \r\n  denominator.num_rows as num_denominator_rows\r\nFROM\r\n(\r\n\tSELECT COUNT_BIG(*) AS num_violated_rows\r\n\tFROM\r\n\t(\r\n\t\tSELECT m.* \r\n\t\tFROM cdm_ibm_mdcd_v993.dbo.measurement m\r\n\t\t\r\n\t\tWHERE m.measurement_concept_id =  3000034\r\n\t\tAND m.unit_concept_id = 8751\r\n\t\tAND m.value_as_number IS NOT NULL\r\n\t\tAND m.value_as_number <      0.000\r\n\t) violated_rows\r\n) violated_row_count,\r\n( \r\n\tSELECT COUNT_BIG(*) AS num_rows\r\n\tFROM cdm_ibm_mdcd_v993.dbo.measurement m\r\n\t\r\n\tWHERE measurement_concept_id =  3000034\r\n\tAND unit_concept_id = 8751\r\n\tAND value_as_number IS NOT NULL\r\n) denominator\r\n;","CHECK_NAME":"plausibleValueLow","CHECK_LEVEL":"CONCEPT","CHECK_DESCRIPTION":"For the combination of CONCEPT_ID  3000034 (Microalbumin [Mass/volume] in Urine) and UNIT_CONCEPT_ID 8751 (milligram per liter), the number and percent of records that have a value less than      0.000.","CDM_TABLE_NAME":"MEASUREMENT","CDM_FIELD_NAME":"MEASUREMENT_CONCEPT_ID","CONCEPT_ID":" 3000034","UNIT_CONCEPT_ID":"8751","SQL_FILE":"concept_plausible_value_low.sql","CATEGORY":"Plausibility","SUBCATEGORY":"Atemporal","CONTEXT":"Verification","checkId":1199,"FAILED":0,"THRESHOLD_VALUE":5,"_row":"18.74"},{"NUM_VIOLATED_ROWS":0,"PCT_VIOLATED_ROWS":0,"NUM_DENOMINATOR_ROWS":0,"EXECUTION_TIME":"2.116936 secs","QUERY_TEXT":"\r\n/*********\r\nCONCEPT LEVEL check:\r\nPLAUSIBLE_VALUE_LOW - find any MEASUREMENT records that have VALUE_AS_NUMBER with non-null value < plausible low value\r\n\r\nParameters used in this template:\r\ncdmDatabaseSchema = cdm_ibm_mdcd_v993.dbo\r\nconceptId =  3000034\r\nunitConceptId = 8837\r\nplausibleValueLow =      0.000\r\n\r\n**********/\r\n\r\n\r\nSELECT num_violated_rows, CASE WHEN denominator.num_rows = 0 THEN 0 ELSE 1.0*num_violated_rows/denominator.num_rows END  AS pct_violated_rows, \r\n  denominator.num_rows as num_denominator_rows\r\nFROM\r\n(\r\n\tSELECT COUNT_BIG(*) AS num_violated_rows\r\n\tFROM\r\n\t(\r\n\t\tSELECT m.* \r\n\t\tFROM cdm_ibm_mdcd_v993.dbo.measurement m\r\n\t\t\r\n\t\tWHERE m.measurement_concept_id =  3000034\r\n\t\tAND m.unit_concept_id = 8837\r\n\t\tAND m.value_as_number IS NOT NULL\r\n\t\tAND m.value_as_number <      0.000\r\n\t) violated_rows\r\n) violated_row_count,\r\n( \r\n\tSELECT COUNT_BIG(*) AS num_rows\r\n\tFROM cdm_ibm_mdcd_v993.dbo.measurement m\r\n\t\r\n\tWHERE measurement_concept_id =  3000034\r\n\tAND unit_concept_id = 8837\r\n\tAND value_as_number IS NOT NULL\r\n) denominator\r\n;","CHECK_NAME":"plausibleValueLow","CHECK_LEVEL":"CONCEPT","CHECK_DESCRIPTION":"For the combination of CONCEPT_ID  3000034 (Microalbumin [Mass/volume] in Urine) and UNIT_CONCEPT_ID 8837 (microgram per deciliter), the number and percent of records that have a value less than      0.000.","CDM_TABLE_NAME":"MEASUREMENT","CDM_FIELD_NAME":"MEASUREMENT_CONCEPT_ID","CONCEPT_ID":" 3000034","UNIT_CONCEPT_ID":"8837","SQL_FILE":"concept_plausible_value_low.sql","CATEGORY":"Plausibility","SUBCATEGORY":"Atemporal","CONTEXT":"Verification","checkId":1200,"FAILED":0,"THRESHOLD_VALUE":5,"_row":"18.75"},{"NUM_VIOLATED_ROWS":0,"PCT_VIOLATED_ROWS":0,"NUM_DENOMINATOR_ROWS":0,"EXECUTION_TIME":"0.583974 secs","QUERY_TEXT":"\r\n/*********\r\nCONCEPT LEVEL check:\r\nPLAUSIBLE_VALUE_LOW - find any MEASUREMENT records that have VALUE_AS_NUMBER with non-null value < plausible low value\r\n\r\nParameters used in this template:\r\ncdmDatabaseSchema = cdm_ibm_mdcd_v993.dbo\r\nconceptId =  3000034\r\nunitConceptId = 8838\r\nplausibleValueLow =      0.000\r\n\r\n**********/\r\n\r\n\r\nSELECT num_violated_rows, CASE WHEN denominator.num_rows = 0 THEN 0 ELSE 1.0*num_violated_rows/denominator.num_rows END  AS pct_violated_rows, \r\n  denominator.num_rows as num_denominator_rows\r\nFROM\r\n(\r\n\tSELECT COUNT_BIG(*) AS num_violated_rows\r\n\tFROM\r\n\t(\r\n\t\tSELECT m.* \r\n\t\tFROM cdm_ibm_mdcd_v993.dbo.measurement m\r\n\t\t\r\n\t\tWHERE m.measurement_concept_id =  3000034\r\n\t\tAND m.unit_concept_id = 8838\r\n\t\tAND m.value_as_number IS NOT NULL\r\n\t\tAND m.value_as_number <      0.000\r\n\t) violated_rows\r\n) violated_row_count,\r\n( \r\n\tSELECT COUNT_BIG(*) AS num_rows\r\n\tFROM cdm_ibm_mdcd_v993.dbo.measurement m\r\n\t\r\n\tWHERE measurement_concept_id =  3000034\r\n\tAND unit_concept_id = 8838\r\n\tAND value_as_number IS NOT NULL\r\n) denominator\r\n;","CHECK_NAME":"plausibleValueLow","CHECK_LEVEL":"CONCEPT","CHECK_DESCRIPTION":"For the combination of CONCEPT_ID  3000034 (Microalbumin [Mass/volume] in Urine) and UNIT_CONCEPT_ID 8838 (microgram per milligram), the number and percent of records that have a value less than      0.000.","CDM_TABLE_NAME":"MEASUREMENT","CDM_FIELD_NAME":"MEASUREMENT_CONCEPT_ID","CONCEPT_ID":" 3000034","UNIT_CONCEPT_ID":"8838","SQL_FILE":"concept_plausible_value_low.sql","CATEGORY":"Plausibility","SUBCATEGORY":"Atemporal","CONTEXT":"Verification","checkId":1201,"FAILED":0,"THRESHOLD_VALUE":5,"_row":"18.76"},{"NUM_VIOLATED_ROWS":0,"PCT_VIOLATED_ROWS":0,"NUM_DENOMINATOR_ROWS":0,"EXECUTION_TIME":"1.100970 secs","QUERY_TEXT":"\r\n/*********\r\nCONCEPT LEVEL check:\r\nPLAUSIBLE_VALUE_LOW - find any MEASUREMENT records that have VALUE_AS_NUMBER with non-null value < plausible low value\r\n\r\nParameters used in this template:\r\ncdmDatabaseSchema = cdm_ibm_mdcd_v993.dbo\r\nconceptId =  3000034\r\nunitConceptId = 8840\r\nplausibleValueLow =      0.000\r\n\r\n**********/\r\n\r\n\r\nSELECT num_violated_rows, CASE WHEN denominator.num_rows = 0 THEN 0 ELSE 1.0*num_violated_rows/denominator.num_rows END  AS pct_violated_rows, \r\n  denominator.num_rows as num_denominator_rows\r\nFROM\r\n(\r\n\tSELECT COUNT_BIG(*) AS num_violated_rows\r\n\tFROM\r\n\t(\r\n\t\tSELECT m.* \r\n\t\tFROM cdm_ibm_mdcd_v993.dbo.measurement m\r\n\t\t\r\n\t\tWHERE m.measurement_concept_id =  3000034\r\n\t\tAND m.unit_concept_id = 8840\r\n\t\tAND m.value_as_number IS NOT NULL\r\n\t\tAND m.value_as_number <      0.000\r\n\t) violated_rows\r\n) violated_row_count,\r\n( \r\n\tSELECT COUNT_BIG(*) AS num_rows\r\n\tFROM cdm_ibm_mdcd_v993.dbo.measurement m\r\n\t\r\n\tWHERE measurement_concept_id =  3000034\r\n\tAND unit_concept_id = 8840\r\n\tAND value_as_number IS NOT NULL\r\n) denominator\r\n;","CHECK_NAME":"plausibleValueLow","CHECK_LEVEL":"CONCEPT","CHECK_DESCRIPTION":"For the combination of CONCEPT_ID  3000034 (Microalbumin [Mass/volume] in Urine) and UNIT_CONCEPT_ID 8840 (milligram per deciliter), the number and percent of records that have a value less than      0.000.","CDM_TABLE_NAME":"MEASUREMENT","CDM_FIELD_NAME":"MEASUREMENT_CONCEPT_ID","CONCEPT_ID":" 3000034","UNIT_CONCEPT_ID":"8840","SQL_FILE":"concept_plausible_value_low.sql","CATEGORY":"Plausibility","SUBCATEGORY":"Atemporal","CONTEXT":"Verification","checkId":1202,"FAILED":0,"THRESHOLD_VALUE":5,"_row":"18.77"},{"NUM_VIOLATED_ROWS":0,"PCT_VIOLATED_ROWS":0,"NUM_DENOMINATOR_ROWS":0,"EXECUTION_TIME":"0.592973 secs","QUERY_TEXT":"\r\n/*********\r\nCONCEPT LEVEL check:\r\nPLAUSIBLE_VALUE_LOW - find any MEASUREMENT records that have VALUE_AS_NUMBER with non-null value < plausible low value\r\n\r\nParameters used in this template:\r\ncdmDatabaseSchema = cdm_ibm_mdcd_v993.dbo\r\nconceptId =  3000034\r\nunitConceptId = 8859\r\nplausibleValueLow =      0.000\r\n\r\n**********/\r\n\r\n\r\nSELECT num_violated_rows, CASE WHEN denominator.num_rows = 0 THEN 0 ELSE 1.0*num_violated_rows/denominator.num_rows END  AS pct_violated_rows, \r\n  denominator.num_rows as num_denominator_rows\r\nFROM\r\n(\r\n\tSELECT COUNT_BIG(*) AS num_violated_rows\r\n\tFROM\r\n\t(\r\n\t\tSELECT m.* \r\n\t\tFROM cdm_ibm_mdcd_v993.dbo.measurement m\r\n\t\t\r\n\t\tWHERE m.measurement_concept_id =  3000034\r\n\t\tAND m.unit_concept_id = 8859\r\n\t\tAND m.value_as_number IS NOT NULL\r\n\t\tAND m.value_as_number <      0.000\r\n\t) violated_rows\r\n) violated_row_count,\r\n( \r\n\tSELECT COUNT_BIG(*) AS num_rows\r\n\tFROM cdm_ibm_mdcd_v993.dbo.measurement m\r\n\t\r\n\tWHERE measurement_concept_id =  3000034\r\n\tAND unit_concept_id = 8859\r\n\tAND value_as_number IS NOT NULL\r\n) denominator\r\n;","CHECK_NAME":"plausibleValueLow","CHECK_LEVEL":"CONCEPT","CHECK_DESCRIPTION":"For the combination of CONCEPT_ID  3000034 (Microalbumin [Mass/volume] in Urine) and UNIT_CONCEPT_ID 8859 (microgram per milliliter), the number and percent of records that have a value less than      0.000.","CDM_TABLE_NAME":"MEASUREMENT","CDM_FIELD_NAME":"MEASUREMENT_CONCEPT_ID","CONCEPT_ID":" 3000034","UNIT_CONCEPT_ID":"8859","SQL_FILE":"concept_plausible_value_low.sql","CATEGORY":"Plausibility","SUBCATEGORY":"Atemporal","CONTEXT":"Verification","checkId":1203,"FAILED":0,"THRESHOLD_VALUE":5,"_row":"18.78"},{"NUM_VIOLATED_ROWS":0,"PCT_VIOLATED_ROWS":0,"NUM_DENOMINATOR_ROWS":0,"EXECUTION_TIME":"0.612991 secs","QUERY_TEXT":"\r\n/*********\r\nCONCEPT LEVEL check:\r\nPLAUSIBLE_VALUE_LOW - find any MEASUREMENT records that have VALUE_AS_NUMBER with non-null value < plausible low value\r\n\r\nParameters used in this template:\r\ncdmDatabaseSchema = cdm_ibm_mdcd_v993.dbo\r\nconceptId =  3000185\r\nunitConceptId = 8554\r\nplausibleValueLow =      0.000\r\n\r\n**********/\r\n\r\n\r\nSELECT num_violated_rows, CASE WHEN denominator.num_rows = 0 THEN 0 ELSE 1.0*num_violated_rows/denominator.num_rows END  AS pct_violated_rows, \r\n  denominator.num_rows as num_denominator_rows\r\nFROM\r\n(\r\n\tSELECT COUNT_BIG(*) AS num_violated_rows\r\n\tFROM\r\n\t(\r\n\t\tSELECT m.* \r\n\t\tFROM cdm_ibm_mdcd_v993.dbo.measurement m\r\n\t\t\r\n\t\tWHERE m.measurement_concept_id =  3000185\r\n\t\tAND m.unit_concept_id = 8554\r\n\t\tAND m.value_as_number IS NOT NULL\r\n\t\tAND m.value_as_number <      0.000\r\n\t) violated_rows\r\n) violated_row_count,\r\n( \r\n\tSELECT COUNT_BIG(*) AS num_rows\r\n\tFROM cdm_ibm_mdcd_v993.dbo.measurement m\r\n\t\r\n\tWHERE measurement_concept_id =  3000185\r\n\tAND unit_concept_id = 8554\r\n\tAND value_as_number IS NOT NULL\r\n) denominator\r\n;","CHECK_NAME":"plausibleValueLow","CHECK_LEVEL":"CONCEPT","CHECK_DESCRIPTION":"For the combination of CONCEPT_ID  3000185 (Iron saturation [Mass Fraction] in Serum or Plasma) and UNIT_CONCEPT_ID 8554 (percent), the number and percent of records that have a value less than      0.000.","CDM_TABLE_NAME":"MEASUREMENT","CDM_FIELD_NAME":"MEASUREMENT_CONCEPT_ID","CONCEPT_ID":" 3000185","UNIT_CONCEPT_ID":"8554","SQL_FILE":"concept_plausible_value_low.sql","CATEGORY":"Plausibility","SUBCATEGORY":"Atemporal","CONTEXT":"Verification","checkId":1204,"FAILED":0,"THRESHOLD_VALUE":5,"_row":"18.79"},{"NUM_VIOLATED_ROWS":0,"PCT_VIOLATED_ROWS":0,"NUM_DENOMINATOR_ROWS":0,"EXECUTION_TIME":"2.520922 secs","QUERY_TEXT":"\r\n/*********\r\nCONCEPT LEVEL check:\r\nPLAUSIBLE_VALUE_LOW - find any MEASUREMENT records that have VALUE_AS_NUMBER with non-null value < plausible low value\r\n\r\nParameters used in this template:\r\ncdmDatabaseSchema = cdm_ibm_mdcd_v993.dbo\r\nconceptId =  3000483\r\nunitConceptId = 8840\r\nplausibleValueLow =      1.000\r\n\r\n**********/\r\n\r\n\r\nSELECT num_violated_rows, CASE WHEN denominator.num_rows = 0 THEN 0 ELSE 1.0*num_violated_rows/denominator.num_rows END  AS pct_violated_rows, \r\n  denominator.num_rows as num_denominator_rows\r\nFROM\r\n(\r\n\tSELECT COUNT_BIG(*) AS num_violated_rows\r\n\tFROM\r\n\t(\r\n\t\tSELECT m.* \r\n\t\tFROM cdm_ibm_mdcd_v993.dbo.measurement m\r\n\t\t\r\n\t\tWHERE m.measurement_concept_id =  3000483\r\n\t\tAND m.unit_concept_id = 8840\r\n\t\tAND m.value_as_number IS NOT NULL\r\n\t\tAND m.value_as_number <      1.000\r\n\t) violated_rows\r\n) violated_row_count,\r\n( \r\n\tSELECT COUNT_BIG(*) AS num_rows\r\n\tFROM cdm_ibm_mdcd_v993.dbo.measurement m\r\n\t\r\n\tWHERE measurement_concept_id =  3000483\r\n\tAND unit_concept_id = 8840\r\n\tAND value_as_number IS NOT NULL\r\n) denominator\r\n;","CHECK_NAME":"plausibleValueLow","CHECK_LEVEL":"CONCEPT","CHECK_DESCRIPTION":"For the combination of CONCEPT_ID  3000483 (Glucose [Mass/volume] in Blood) and UNIT_CONCEPT_ID 8840 (milligram per deciliter), the number and percent of records that have a value less than      1.000.","CDM_TABLE_NAME":"MEASUREMENT","CDM_FIELD_NAME":"MEASUREMENT_CONCEPT_ID","CONCEPT_ID":" 3000483","UNIT_CONCEPT_ID":"8840","SQL_FILE":"concept_plausible_value_low.sql","CATEGORY":"Plausibility","SUBCATEGORY":"Atemporal","CONTEXT":"Verification","checkId":1205,"FAILED":0,"THRESHOLD_VALUE":5,"_row":"18.80"},{"NUM_VIOLATED_ROWS":0,"PCT_VIOLATED_ROWS":0,"NUM_DENOMINATOR_ROWS":0,"EXECUTION_TIME":"4.806871 secs","QUERY_TEXT":"\r\n/*********\r\nCONCEPT LEVEL check:\r\nPLAUSIBLE_VALUE_LOW - find any MEASUREMENT records that have VALUE_AS_NUMBER with non-null value < plausible low value\r\n\r\nParameters used in this template:\r\ncdmDatabaseSchema = cdm_ibm_mdcd_v993.dbo\r\nconceptId =  3000551\r\nunitConceptId = 8554\r\nplausibleValueLow =      0.000\r\n\r\n**********/\r\n\r\n\r\nSELECT num_violated_rows, CASE WHEN denominator.num_rows = 0 THEN 0 ELSE 1.0*num_violated_rows/denominator.num_rows END  AS pct_violated_rows, \r\n  denominator.num_rows as num_denominator_rows\r\nFROM\r\n(\r\n\tSELECT COUNT_BIG(*) AS num_violated_rows\r\n\tFROM\r\n\t(\r\n\t\tSELECT m.* \r\n\t\tFROM cdm_ibm_mdcd_v993.dbo.measurement m\r\n\t\t\r\n\t\tWHERE m.measurement_concept_id =  3000551\r\n\t\tAND m.unit_concept_id = 8554\r\n\t\tAND m.value_as_number IS NOT NULL\r\n\t\tAND m.value_as_number <      0.000\r\n\t) violated_rows\r\n) violated_row_count,\r\n( \r\n\tSELECT COUNT_BIG(*) AS num_rows\r\n\tFROM cdm_ibm_mdcd_v993.dbo.measurement m\r\n\t\r\n\tWHERE measurement_concept_id =  3000551\r\n\tAND unit_concept_id = 8554\r\n\tAND value_as_number IS NOT NULL\r\n) denominator\r\n;","CHECK_NAME":"plausibleValueLow","CHECK_LEVEL":"CONCEPT","CHECK_DESCRIPTION":"For the combination of CONCEPT_ID  3000551 (Thyroxine (T4) free index in Serum or Plasma by calculation) and UNIT_CONCEPT_ID 8554 (percent), the number and percent of records that have a value less than      0.000.","CDM_TABLE_NAME":"MEASUREMENT","CDM_FIELD_NAME":"MEASUREMENT_CONCEPT_ID","CONCEPT_ID":" 3000551","UNIT_CONCEPT_ID":"8554","SQL_FILE":"concept_plausible_value_low.sql","CATEGORY":"Plausibility","SUBCATEGORY":"Atemporal","CONTEXT":"Verification","checkId":1206,"FAILED":0,"THRESHOLD_VALUE":5,"_row":"18.81"},{"NUM_VIOLATED_ROWS":0,"PCT_VIOLATED_ROWS":0,"NUM_DENOMINATOR_ROWS":0,"EXECUTION_TIME":"6.561827 secs","QUERY_TEXT":"\r\n/*********\r\nCONCEPT LEVEL check:\r\nPLAUSIBLE_VALUE_LOW - find any MEASUREMENT records that have VALUE_AS_NUMBER with non-null value < plausible low value\r\n\r\nParameters used in this template:\r\ncdmDatabaseSchema = cdm_ibm_mdcd_v993.dbo\r\nconceptId =  3000593\r\nunitConceptId = 8725\r\nplausibleValueLow =    302.000\r\n\r\n**********/\r\n\r\n\r\nSELECT num_violated_rows, CASE WHEN denominator.num_rows = 0 THEN 0 ELSE 1.0*num_violated_rows/denominator.num_rows END  AS pct_violated_rows, \r\n  denominator.num_rows as num_denominator_rows\r\nFROM\r\n(\r\n\tSELECT COUNT_BIG(*) AS num_violated_rows\r\n\tFROM\r\n\t(\r\n\t\tSELECT m.* \r\n\t\tFROM cdm_ibm_mdcd_v993.dbo.measurement m\r\n\t\t\r\n\t\tWHERE m.measurement_concept_id =  3000593\r\n\t\tAND m.unit_concept_id = 8725\r\n\t\tAND m.value_as_number IS NOT NULL\r\n\t\tAND m.value_as_number <    302.000\r\n\t) violated_rows\r\n) violated_row_count,\r\n( \r\n\tSELECT COUNT_BIG(*) AS num_rows\r\n\tFROM cdm_ibm_mdcd_v993.dbo.measurement m\r\n\t\r\n\tWHERE measurement_concept_id =  3000593\r\n\tAND unit_concept_id = 8725\r\n\tAND value_as_number IS NOT NULL\r\n) denominator\r\n;","CHECK_NAME":"plausibleValueLow","CHECK_LEVEL":"CONCEPT","CHECK_DESCRIPTION":"For the combination of CONCEPT_ID  3000593 (Cobalamin (Vitamin B12) [Mass/volume] in Serum or Plasma) and UNIT_CONCEPT_ID 8725 (nanogram per liter), the number and percent of records that have a value less than    302.000.","CDM_TABLE_NAME":"MEASUREMENT","CDM_FIELD_NAME":"MEASUREMENT_CONCEPT_ID","CONCEPT_ID":" 3000593","UNIT_CONCEPT_ID":"8725","SQL_FILE":"concept_plausible_value_low.sql","CATEGORY":"Plausibility","SUBCATEGORY":"Atemporal","CONTEXT":"Verification","checkId":1207,"FAILED":0,"THRESHOLD_VALUE":5,"_row":"18.82"},{"NUM_VIOLATED_ROWS":0,"PCT_VIOLATED_ROWS":0,"NUM_DENOMINATOR_ROWS":0,"EXECUTION_TIME":"1.296956 secs","QUERY_TEXT":"\r\n/*********\r\nCONCEPT LEVEL check:\r\nPLAUSIBLE_VALUE_LOW - find any MEASUREMENT records that have VALUE_AS_NUMBER with non-null value < plausible low value\r\n\r\nParameters used in this template:\r\ncdmDatabaseSchema = cdm_ibm_mdcd_v993.dbo\r\nconceptId =  3000593\r\nunitConceptId = 8729\r\nplausibleValueLow =      5.000\r\n\r\n**********/\r\n\r\n\r\nSELECT num_violated_rows, CASE WHEN denominator.num_rows = 0 THEN 0 ELSE 1.0*num_violated_rows/denominator.num_rows END  AS pct_violated_rows, \r\n  denominator.num_rows as num_denominator_rows\r\nFROM\r\n(\r\n\tSELECT COUNT_BIG(*) AS num_violated_rows\r\n\tFROM\r\n\t(\r\n\t\tSELECT m.* \r\n\t\tFROM cdm_ibm_mdcd_v993.dbo.measurement m\r\n\t\t\r\n\t\tWHERE m.measurement_concept_id =  3000593\r\n\t\tAND m.unit_concept_id = 8729\r\n\t\tAND m.value_as_number IS NOT NULL\r\n\t\tAND m.value_as_number <      5.000\r\n\t) violated_rows\r\n) violated_row_count,\r\n( \r\n\tSELECT COUNT_BIG(*) AS num_rows\r\n\tFROM cdm_ibm_mdcd_v993.dbo.measurement m\r\n\t\r\n\tWHERE measurement_concept_id =  3000593\r\n\tAND unit_concept_id = 8729\r\n\tAND value_as_number IS NOT NULL\r\n) denominator\r\n;","CHECK_NAME":"plausibleValueLow","CHECK_LEVEL":"CONCEPT","CHECK_DESCRIPTION":"For the combination of CONCEPT_ID  3000593 (Cobalamin (Vitamin B12) [Mass/volume] in Serum or Plasma) and UNIT_CONCEPT_ID 8729 (picomole per liter), the number and percent of records that have a value less than      5.000.","CDM_TABLE_NAME":"MEASUREMENT","CDM_FIELD_NAME":"MEASUREMENT_CONCEPT_ID","CONCEPT_ID":" 3000593","UNIT_CONCEPT_ID":"8729","SQL_FILE":"concept_plausible_value_low.sql","CATEGORY":"Plausibility","SUBCATEGORY":"Atemporal","CONTEXT":"Verification","checkId":1208,"FAILED":0,"THRESHOLD_VALUE":5,"_row":"18.83"},{"NUM_VIOLATED_ROWS":0,"PCT_VIOLATED_ROWS":0,"NUM_DENOMINATOR_ROWS":0,"EXECUTION_TIME":"5.744847 secs","QUERY_TEXT":"\r\n/*********\r\nCONCEPT LEVEL check:\r\nPLAUSIBLE_VALUE_LOW - find any MEASUREMENT records that have VALUE_AS_NUMBER with non-null value < plausible low value\r\n\r\nParameters used in this template:\r\ncdmDatabaseSchema = cdm_ibm_mdcd_v993.dbo\r\nconceptId =  3000593\r\nunitConceptId = 8736\r\nplausibleValueLow =      5.000\r\n\r\n**********/\r\n\r\n\r\nSELECT num_violated_rows, CASE WHEN denominator.num_rows = 0 THEN 0 ELSE 1.0*num_violated_rows/denominator.num_rows END  AS pct_violated_rows, \r\n  denominator.num_rows as num_denominator_rows\r\nFROM\r\n(\r\n\tSELECT COUNT_BIG(*) AS num_violated_rows\r\n\tFROM\r\n\t(\r\n\t\tSELECT m.* \r\n\t\tFROM cdm_ibm_mdcd_v993.dbo.measurement m\r\n\t\t\r\n\t\tWHERE m.measurement_concept_id =  3000593\r\n\t\tAND m.unit_concept_id = 8736\r\n\t\tAND m.value_as_number IS NOT NULL\r\n\t\tAND m.value_as_number <      5.000\r\n\t) violated_rows\r\n) violated_row_count,\r\n( \r\n\tSELECT COUNT_BIG(*) AS num_rows\r\n\tFROM cdm_ibm_mdcd_v993.dbo.measurement m\r\n\t\r\n\tWHERE measurement_concept_id =  3000593\r\n\tAND unit_concept_id = 8736\r\n\tAND value_as_number IS NOT NULL\r\n) denominator\r\n;","CHECK_NAME":"plausibleValueLow","CHECK_LEVEL":"CONCEPT","CHECK_DESCRIPTION":"For the combination of CONCEPT_ID  3000593 (Cobalamin (Vitamin B12) [Mass/volume] in Serum or Plasma) and UNIT_CONCEPT_ID 8736 (nanomole per liter), the number and percent of records that have a value less than      5.000.","CDM_TABLE_NAME":"MEASUREMENT","CDM_FIELD_NAME":"MEASUREMENT_CONCEPT_ID","CONCEPT_ID":" 3000593","UNIT_CONCEPT_ID":"8736","SQL_FILE":"concept_plausible_value_low.sql","CATEGORY":"Plausibility","SUBCATEGORY":"Atemporal","CONTEXT":"Verification","checkId":1209,"FAILED":0,"THRESHOLD_VALUE":5,"_row":"18.84"},{"NUM_VIOLATED_ROWS":0,"PCT_VIOLATED_ROWS":0,"NUM_DENOMINATOR_ROWS":0,"EXECUTION_TIME":"0.938982 secs","QUERY_TEXT":"\r\n/*********\r\nCONCEPT LEVEL check:\r\nPLAUSIBLE_VALUE_LOW - find any MEASUREMENT records that have VALUE_AS_NUMBER with non-null value < plausible low value\r\n\r\nParameters used in this template:\r\ncdmDatabaseSchema = cdm_ibm_mdcd_v993.dbo\r\nconceptId =  3000593\r\nunitConceptId = 8845\r\nplausibleValueLow =    278.000\r\n\r\n**********/\r\n\r\n\r\nSELECT num_violated_rows, CASE WHEN denominator.num_rows = 0 THEN 0 ELSE 1.0*num_violated_rows/denominator.num_rows END  AS pct_violated_rows, \r\n  denominator.num_rows as num_denominator_rows\r\nFROM\r\n(\r\n\tSELECT COUNT_BIG(*) AS num_violated_rows\r\n\tFROM\r\n\t(\r\n\t\tSELECT m.* \r\n\t\tFROM cdm_ibm_mdcd_v993.dbo.measurement m\r\n\t\t\r\n\t\tWHERE m.measurement_concept_id =  3000593\r\n\t\tAND m.unit_concept_id = 8845\r\n\t\tAND m.value_as_number IS NOT NULL\r\n\t\tAND m.value_as_number <    278.000\r\n\t) violated_rows\r\n) violated_row_count,\r\n( \r\n\tSELECT COUNT_BIG(*) AS num_rows\r\n\tFROM cdm_ibm_mdcd_v993.dbo.measurement m\r\n\t\r\n\tWHERE measurement_concept_id =  3000593\r\n\tAND unit_concept_id = 8845\r\n\tAND value_as_number IS NOT NULL\r\n) denominator\r\n;","CHECK_NAME":"plausibleValueLow","CHECK_LEVEL":"CONCEPT","CHECK_DESCRIPTION":"For the combination of CONCEPT_ID  3000593 (Cobalamin (Vitamin B12) [Mass/volume] in Serum or Plasma) and UNIT_CONCEPT_ID 8845 (picogram per milliliter), the number and percent of records that have a value less than    278.000.","CDM_TABLE_NAME":"MEASUREMENT","CDM_FIELD_NAME":"MEASUREMENT_CONCEPT_ID","CONCEPT_ID":" 3000593","UNIT_CONCEPT_ID":"8845","SQL_FILE":"concept_plausible_value_low.sql","CATEGORY":"Plausibility","SUBCATEGORY":"Atemporal","CONTEXT":"Verification","checkId":1210,"FAILED":0,"THRESHOLD_VALUE":5,"_row":"18.85"},{"NUM_VIOLATED_ROWS":0,"PCT_VIOLATED_ROWS":0,"NUM_DENOMINATOR_ROWS":0,"EXECUTION_TIME":"1.617955 secs","QUERY_TEXT":"\r\n/*********\r\nCONCEPT LEVEL check:\r\nPLAUSIBLE_VALUE_LOW - find any MEASUREMENT records that have VALUE_AS_NUMBER with non-null value < plausible low value\r\n\r\nParameters used in this template:\r\ncdmDatabaseSchema = cdm_ibm_mdcd_v993.dbo\r\nconceptId =  3000620\r\nunitConceptId = 8636\r\nplausibleValueLow =      1.000\r\n\r\n**********/\r\n\r\n\r\nSELECT num_violated_rows, CASE WHEN denominator.num_rows = 0 THEN 0 ELSE 1.0*num_violated_rows/denominator.num_rows END  AS pct_violated_rows, \r\n  denominator.num_rows as num_denominator_rows\r\nFROM\r\n(\r\n\tSELECT COUNT_BIG(*) AS num_violated_rows\r\n\tFROM\r\n\t(\r\n\t\tSELECT m.* \r\n\t\tFROM cdm_ibm_mdcd_v993.dbo.measurement m\r\n\t\t\r\n\t\tWHERE m.measurement_concept_id =  3000620\r\n\t\tAND m.unit_concept_id = 8636\r\n\t\tAND m.value_as_number IS NOT NULL\r\n\t\tAND m.value_as_number <      1.000\r\n\t) violated_rows\r\n) violated_row_count,\r\n( \r\n\tSELECT COUNT_BIG(*) AS num_rows\r\n\tFROM cdm_ibm_mdcd_v993.dbo.measurement m\r\n\t\r\n\tWHERE measurement_concept_id =  3000620\r\n\tAND unit_concept_id = 8636\r\n\tAND value_as_number IS NOT NULL\r\n) denominator\r\n;","CHECK_NAME":"plausibleValueLow","CHECK_LEVEL":"CONCEPT","CHECK_DESCRIPTION":"For the combination of CONCEPT_ID  3000620 (Complement C3 [Mass/volume] in Serum or Plasma) and UNIT_CONCEPT_ID 8636 (gram per liter), the number and percent of records that have a value less than      1.000.","CDM_TABLE_NAME":"MEASUREMENT","CDM_FIELD_NAME":"MEASUREMENT_CONCEPT_ID","CONCEPT_ID":" 3000620","UNIT_CONCEPT_ID":"8636","SQL_FILE":"concept_plausible_value_low.sql","CATEGORY":"Plausibility","SUBCATEGORY":"Atemporal","CONTEXT":"Verification","checkId":1211,"FAILED":0,"THRESHOLD_VALUE":5,"_row":"18.86"},{"NUM_VIOLATED_ROWS":0,"PCT_VIOLATED_ROWS":0,"NUM_DENOMINATOR_ROWS":0,"EXECUTION_TIME":"1.521954 secs","QUERY_TEXT":"\r\n/*********\r\nCONCEPT LEVEL check:\r\nPLAUSIBLE_VALUE_LOW - find any MEASUREMENT records that have VALUE_AS_NUMBER with non-null value < plausible low value\r\n\r\nParameters used in this template:\r\ncdmDatabaseSchema = cdm_ibm_mdcd_v993.dbo\r\nconceptId =  3000620\r\nunitConceptId = 8751\r\nplausibleValueLow =    560.000\r\n\r\n**********/\r\n\r\n\r\nSELECT num_violated_rows, CASE WHEN denominator.num_rows = 0 THEN 0 ELSE 1.0*num_violated_rows/denominator.num_rows END  AS pct_violated_rows, \r\n  denominator.num_rows as num_denominator_rows\r\nFROM\r\n(\r\n\tSELECT COUNT_BIG(*) AS num_violated_rows\r\n\tFROM\r\n\t(\r\n\t\tSELECT m.* \r\n\t\tFROM cdm_ibm_mdcd_v993.dbo.measurement m\r\n\t\t\r\n\t\tWHERE m.measurement_concept_id =  3000620\r\n\t\tAND m.unit_concept_id = 8751\r\n\t\tAND m.value_as_number IS NOT NULL\r\n\t\tAND m.value_as_number <    560.000\r\n\t) violated_rows\r\n) violated_row_count,\r\n( \r\n\tSELECT COUNT_BIG(*) AS num_rows\r\n\tFROM cdm_ibm_mdcd_v993.dbo.measurement m\r\n\t\r\n\tWHERE measurement_concept_id =  3000620\r\n\tAND unit_concept_id = 8751\r\n\tAND value_as_number IS NOT NULL\r\n) denominator\r\n;","CHECK_NAME":"plausibleValueLow","CHECK_LEVEL":"CONCEPT","CHECK_DESCRIPTION":"For the combination of CONCEPT_ID  3000620 (Complement C3 [Mass/volume] in Serum or Plasma) and UNIT_CONCEPT_ID 8751 (milligram per liter), the number and percent of records that have a value less than    560.000.","CDM_TABLE_NAME":"MEASUREMENT","CDM_FIELD_NAME":"MEASUREMENT_CONCEPT_ID","CONCEPT_ID":" 3000620","UNIT_CONCEPT_ID":"8751","SQL_FILE":"concept_plausible_value_low.sql","CATEGORY":"Plausibility","SUBCATEGORY":"Atemporal","CONTEXT":"Verification","checkId":1212,"FAILED":0,"THRESHOLD_VALUE":5,"_row":"18.87"},{"NUM_VIOLATED_ROWS":0,"PCT_VIOLATED_ROWS":0,"NUM_DENOMINATOR_ROWS":0,"EXECUTION_TIME":"1.206973 secs","QUERY_TEXT":"\r\n/*********\r\nCONCEPT LEVEL check:\r\nPLAUSIBLE_VALUE_LOW - find any MEASUREMENT records that have VALUE_AS_NUMBER with non-null value < plausible low value\r\n\r\nParameters used in this template:\r\ncdmDatabaseSchema = cdm_ibm_mdcd_v993.dbo\r\nconceptId =  3000620\r\nunitConceptId = 8840\r\nplausibleValueLow =     30.000\r\n\r\n**********/\r\n\r\n\r\nSELECT num_violated_rows, CASE WHEN denominator.num_rows = 0 THEN 0 ELSE 1.0*num_violated_rows/denominator.num_rows END  AS pct_violated_rows, \r\n  denominator.num_rows as num_denominator_rows\r\nFROM\r\n(\r\n\tSELECT COUNT_BIG(*) AS num_violated_rows\r\n\tFROM\r\n\t(\r\n\t\tSELECT m.* \r\n\t\tFROM cdm_ibm_mdcd_v993.dbo.measurement m\r\n\t\t\r\n\t\tWHERE m.measurement_concept_id =  3000620\r\n\t\tAND m.unit_concept_id = 8840\r\n\t\tAND m.value_as_number IS NOT NULL\r\n\t\tAND m.value_as_number <     30.000\r\n\t) violated_rows\r\n) violated_row_count,\r\n( \r\n\tSELECT COUNT_BIG(*) AS num_rows\r\n\tFROM cdm_ibm_mdcd_v993.dbo.measurement m\r\n\t\r\n\tWHERE measurement_concept_id =  3000620\r\n\tAND unit_concept_id = 8840\r\n\tAND value_as_number IS NOT NULL\r\n) denominator\r\n;","CHECK_NAME":"plausibleValueLow","CHECK_LEVEL":"CONCEPT","CHECK_DESCRIPTION":"For the combination of CONCEPT_ID  3000620 (Complement C3 [Mass/volume] in Serum or Plasma) and UNIT_CONCEPT_ID 8840 (milligram per deciliter), the number and percent of records that have a value less than     30.000.","CDM_TABLE_NAME":"MEASUREMENT","CDM_FIELD_NAME":"MEASUREMENT_CONCEPT_ID","CONCEPT_ID":" 3000620","UNIT_CONCEPT_ID":"8840","SQL_FILE":"concept_plausible_value_low.sql","CATEGORY":"Plausibility","SUBCATEGORY":"Atemporal","CONTEXT":"Verification","checkId":1213,"FAILED":0,"THRESHOLD_VALUE":5,"_row":"18.88"},{"NUM_VIOLATED_ROWS":0,"PCT_VIOLATED_ROWS":0,"NUM_DENOMINATOR_ROWS":0,"EXECUTION_TIME":"6.524852 secs","QUERY_TEXT":"\r\n/*********\r\nCONCEPT LEVEL check:\r\nPLAUSIBLE_VALUE_LOW - find any MEASUREMENT records that have VALUE_AS_NUMBER with non-null value < plausible low value\r\n\r\nParameters used in this template:\r\ncdmDatabaseSchema = cdm_ibm_mdcd_v993.dbo\r\nconceptId =  3000905\r\nunitConceptId = 8510\r\nplausibleValueLow =      0.000\r\n\r\n**********/\r\n\r\n\r\nSELECT num_violated_rows, CASE WHEN denominator.num_rows = 0 THEN 0 ELSE 1.0*num_violated_rows/denominator.num_rows END  AS pct_violated_rows, \r\n  denominator.num_rows as num_denominator_rows\r\nFROM\r\n(\r\n\tSELECT COUNT_BIG(*) AS num_violated_rows\r\n\tFROM\r\n\t(\r\n\t\tSELECT m.* \r\n\t\tFROM cdm_ibm_mdcd_v993.dbo.measurement m\r\n\t\t\r\n\t\tWHERE m.measurement_concept_id =  3000905\r\n\t\tAND m.unit_concept_id = 8510\r\n\t\tAND m.value_as_number IS NOT NULL\r\n\t\tAND m.value_as_number <      0.000\r\n\t) violated_rows\r\n) violated_row_count,\r\n( \r\n\tSELECT COUNT_BIG(*) AS num_rows\r\n\tFROM cdm_ibm_mdcd_v993.dbo.measurement m\r\n\t\r\n\tWHERE measurement_concept_id =  3000905\r\n\tAND unit_concept_id = 8510\r\n\tAND value_as_number IS NOT NULL\r\n) denominator\r\n;","CHECK_NAME":"plausibleValueLow","CHECK_LEVEL":"CONCEPT","CHECK_DESCRIPTION":"For the combination of CONCEPT_ID  3000905 (Leukocytes [#/volume] in Blood by Automated count) and UNIT_CONCEPT_ID 8510 (unit), the number and percent of records that have a value less than      0.000.","CDM_TABLE_NAME":"MEASUREMENT","CDM_FIELD_NAME":"MEASUREMENT_CONCEPT_ID","CONCEPT_ID":" 3000905","UNIT_CONCEPT_ID":"8510","SQL_FILE":"concept_plausible_value_low.sql","CATEGORY":"Plausibility","SUBCATEGORY":"Atemporal","CONTEXT":"Verification","checkId":1214,"FAILED":0,"THRESHOLD_VALUE":5,"_row":"18.89"},{"NUM_VIOLATED_ROWS":0,"PCT_VIOLATED_ROWS":0,"NUM_DENOMINATOR_ROWS":0,"EXECUTION_TIME":"15.110569 secs","QUERY_TEXT":"\r\n/*********\r\nCONCEPT LEVEL check:\r\nPLAUSIBLE_VALUE_LOW - find any MEASUREMENT records that have VALUE_AS_NUMBER with non-null value < plausible low value\r\n\r\nParameters used in this template:\r\ncdmDatabaseSchema = cdm_ibm_mdcd_v993.dbo\r\nconceptId =  3000905\r\nunitConceptId = 8554\r\nplausibleValueLow =      0.000\r\n\r\n**********/\r\n\r\n\r\nSELECT num_violated_rows, CASE WHEN denominator.num_rows = 0 THEN 0 ELSE 1.0*num_violated_rows/denominator.num_rows END  AS pct_violated_rows, \r\n  denominator.num_rows as num_denominator_rows\r\nFROM\r\n(\r\n\tSELECT COUNT_BIG(*) AS num_violated_rows\r\n\tFROM\r\n\t(\r\n\t\tSELECT m.* \r\n\t\tFROM cdm_ibm_mdcd_v993.dbo.measurement m\r\n\t\t\r\n\t\tWHERE m.measurement_concept_id =  3000905\r\n\t\tAND m.unit_concept_id = 8554\r\n\t\tAND m.value_as_number IS NOT NULL\r\n\t\tAND m.value_as_number <      0.000\r\n\t) violated_rows\r\n) violated_row_count,\r\n( \r\n\tSELECT COUNT_BIG(*) AS num_rows\r\n\tFROM cdm_ibm_mdcd_v993.dbo.measurement m\r\n\t\r\n\tWHERE measurement_concept_id =  3000905\r\n\tAND unit_concept_id = 8554\r\n\tAND value_as_number IS NOT NULL\r\n) denominator\r\n;","CHECK_NAME":"plausibleValueLow","CHECK_LEVEL":"CONCEPT","CHECK_DESCRIPTION":"For the combination of CONCEPT_ID  3000905 (Leukocytes [#/volume] in Blood by Automated count) and UNIT_CONCEPT_ID 8554 (percent), the number and percent of records that have a value less than      0.000.","CDM_TABLE_NAME":"MEASUREMENT","CDM_FIELD_NAME":"MEASUREMENT_CONCEPT_ID","CONCEPT_ID":" 3000905","UNIT_CONCEPT_ID":"8554","SQL_FILE":"concept_plausible_value_low.sql","CATEGORY":"Plausibility","SUBCATEGORY":"Atemporal","CONTEXT":"Verification","checkId":1215,"FAILED":0,"THRESHOLD_VALUE":5,"_row":"18.90"},{"NUM_VIOLATED_ROWS":0,"PCT_VIOLATED_ROWS":0,"NUM_DENOMINATOR_ROWS":0,"EXECUTION_TIME":"16.037584 secs","QUERY_TEXT":"\r\n/*********\r\nCONCEPT LEVEL check:\r\nPLAUSIBLE_VALUE_LOW - find any MEASUREMENT records that have VALUE_AS_NUMBER with non-null value < plausible low value\r\n\r\nParameters used in this template:\r\ncdmDatabaseSchema = cdm_ibm_mdcd_v993.dbo\r\nconceptId =  3000905\r\nunitConceptId = 8647\r\nplausibleValueLow =      0.000\r\n\r\n**********/\r\n\r\n\r\nSELECT num_violated_rows, CASE WHEN denominator.num_rows = 0 THEN 0 ELSE 1.0*num_violated_rows/denominator.num_rows END  AS pct_violated_rows, \r\n  denominator.num_rows as num_denominator_rows\r\nFROM\r\n(\r\n\tSELECT COUNT_BIG(*) AS num_violated_rows\r\n\tFROM\r\n\t(\r\n\t\tSELECT m.* \r\n\t\tFROM cdm_ibm_mdcd_v993.dbo.measurement m\r\n\t\t\r\n\t\tWHERE m.measurement_concept_id =  3000905\r\n\t\tAND m.unit_concept_id = 8647\r\n\t\tAND m.value_as_number IS NOT NULL\r\n\t\tAND m.value_as_number <      0.000\r\n\t) violated_rows\r\n) violated_row_count,\r\n( \r\n\tSELECT COUNT_BIG(*) AS num_rows\r\n\tFROM cdm_ibm_mdcd_v993.dbo.measurement m\r\n\t\r\n\tWHERE measurement_concept_id =  3000905\r\n\tAND unit_concept_id = 8647\r\n\tAND value_as_number IS NOT NULL\r\n) denominator\r\n;","CHECK_NAME":"plausibleValueLow","CHECK_LEVEL":"CONCEPT","CHECK_DESCRIPTION":"For the combination of CONCEPT_ID  3000905 (Leukocytes [#/volume] in Blood by Automated count) and UNIT_CONCEPT_ID 8647 (per microliter), the number and percent of records that have a value less than      0.000.","CDM_TABLE_NAME":"MEASUREMENT","CDM_FIELD_NAME":"MEASUREMENT_CONCEPT_ID","CONCEPT_ID":" 3000905","UNIT_CONCEPT_ID":"8647","SQL_FILE":"concept_plausible_value_low.sql","CATEGORY":"Plausibility","SUBCATEGORY":"Atemporal","CONTEXT":"Verification","checkId":1216,"FAILED":0,"THRESHOLD_VALUE":5,"_row":"18.91"},{"NUM_VIOLATED_ROWS":0,"PCT_VIOLATED_ROWS":0,"NUM_DENOMINATOR_ROWS":0,"EXECUTION_TIME":"17.569541 secs","QUERY_TEXT":"\r\n/*********\r\nCONCEPT LEVEL check:\r\nPLAUSIBLE_VALUE_LOW - find any MEASUREMENT records that have VALUE_AS_NUMBER with non-null value < plausible low value\r\n\r\nParameters used in this template:\r\ncdmDatabaseSchema = cdm_ibm_mdcd_v993.dbo\r\nconceptId =  3000905\r\nunitConceptId = 8686\r\nplausibleValueLow =      0.000\r\n\r\n**********/\r\n\r\n\r\nSELECT num_violated_rows, CASE WHEN denominator.num_rows = 0 THEN 0 ELSE 1.0*num_violated_rows/denominator.num_rows END  AS pct_violated_rows, \r\n  denominator.num_rows as num_denominator_rows\r\nFROM\r\n(\r\n\tSELECT COUNT_BIG(*) AS num_violated_rows\r\n\tFROM\r\n\t(\r\n\t\tSELECT m.* \r\n\t\tFROM cdm_ibm_mdcd_v993.dbo.measurement m\r\n\t\t\r\n\t\tWHERE m.measurement_concept_id =  3000905\r\n\t\tAND m.unit_concept_id = 8686\r\n\t\tAND m.value_as_number IS NOT NULL\r\n\t\tAND m.value_as_number <      0.000\r\n\t) violated_rows\r\n) violated_row_count,\r\n( \r\n\tSELECT COUNT_BIG(*) AS num_rows\r\n\tFROM cdm_ibm_mdcd_v993.dbo.measurement m\r\n\t\r\n\tWHERE measurement_concept_id =  3000905\r\n\tAND unit_concept_id = 8686\r\n\tAND value_as_number IS NOT NULL\r\n) denominator\r\n;","CHECK_NAME":"plausibleValueLow","CHECK_LEVEL":"CONCEPT","CHECK_DESCRIPTION":"For the combination of CONCEPT_ID  3000905 (Leukocytes [#/volume] in Blood by Automated count) and UNIT_CONCEPT_ID 8686 (cubic millimeter), the number and percent of records that have a value less than      0.000.","CDM_TABLE_NAME":"MEASUREMENT","CDM_FIELD_NAME":"MEASUREMENT_CONCEPT_ID","CONCEPT_ID":" 3000905","UNIT_CONCEPT_ID":"8686","SQL_FILE":"concept_plausible_value_low.sql","CATEGORY":"Plausibility","SUBCATEGORY":"Atemporal","CONTEXT":"Verification","checkId":1217,"FAILED":0,"THRESHOLD_VALUE":5,"_row":"18.92"},{"NUM_VIOLATED_ROWS":0,"PCT_VIOLATED_ROWS":0,"NUM_DENOMINATOR_ROWS":0,"EXECUTION_TIME":"10.074746 secs","QUERY_TEXT":"\r\n/*********\r\nCONCEPT LEVEL check:\r\nPLAUSIBLE_VALUE_LOW - find any MEASUREMENT records that have VALUE_AS_NUMBER with non-null value < plausible low value\r\n\r\nParameters used in this template:\r\ncdmDatabaseSchema = cdm_ibm_mdcd_v993.dbo\r\nconceptId =  3000905\r\nunitConceptId = 8816\r\nplausibleValueLow =      0.000\r\n\r\n**********/\r\n\r\n\r\nSELECT num_violated_rows, CASE WHEN denominator.num_rows = 0 THEN 0 ELSE 1.0*num_violated_rows/denominator.num_rows END  AS pct_violated_rows, \r\n  denominator.num_rows as num_denominator_rows\r\nFROM\r\n(\r\n\tSELECT COUNT_BIG(*) AS num_violated_rows\r\n\tFROM\r\n\t(\r\n\t\tSELECT m.* \r\n\t\tFROM cdm_ibm_mdcd_v993.dbo.measurement m\r\n\t\t\r\n\t\tWHERE m.measurement_concept_id =  3000905\r\n\t\tAND m.unit_concept_id = 8816\r\n\t\tAND m.value_as_number IS NOT NULL\r\n\t\tAND m.value_as_number <      0.000\r\n\t) violated_rows\r\n) violated_row_count,\r\n( \r\n\tSELECT COUNT_BIG(*) AS num_rows\r\n\tFROM cdm_ibm_mdcd_v993.dbo.measurement m\r\n\t\r\n\tWHERE measurement_concept_id =  3000905\r\n\tAND unit_concept_id = 8816\r\n\tAND value_as_number IS NOT NULL\r\n) denominator\r\n;","CHECK_NAME":"plausibleValueLow","CHECK_LEVEL":"CONCEPT","CHECK_DESCRIPTION":"For the combination of CONCEPT_ID  3000905 (Leukocytes [#/volume] in Blood by Automated count) and UNIT_CONCEPT_ID 8816 (million per milliliter), the number and percent of records that have a value less than      0.000.","CDM_TABLE_NAME":"MEASUREMENT","CDM_FIELD_NAME":"MEASUREMENT_CONCEPT_ID","CONCEPT_ID":" 3000905","UNIT_CONCEPT_ID":"8816","SQL_FILE":"concept_plausible_value_low.sql","CATEGORY":"Plausibility","SUBCATEGORY":"Atemporal","CONTEXT":"Verification","checkId":1218,"FAILED":0,"THRESHOLD_VALUE":5,"_row":"18.93"},{"NUM_VIOLATED_ROWS":0,"PCT_VIOLATED_ROWS":0,"NUM_DENOMINATOR_ROWS":0,"EXECUTION_TIME":"6.315822 secs","QUERY_TEXT":"\r\n/*********\r\nCONCEPT LEVEL check:\r\nPLAUSIBLE_VALUE_LOW - find any MEASUREMENT records that have VALUE_AS_NUMBER with non-null value < plausible low value\r\n\r\nParameters used in this template:\r\ncdmDatabaseSchema = cdm_ibm_mdcd_v993.dbo\r\nconceptId =  3000905\r\nunitConceptId = 8840\r\nplausibleValueLow =      0.000\r\n\r\n**********/\r\n\r\n\r\nSELECT num_violated_rows, CASE WHEN denominator.num_rows = 0 THEN 0 ELSE 1.0*num_violated_rows/denominator.num_rows END  AS pct_violated_rows, \r\n  denominator.num_rows as num_denominator_rows\r\nFROM\r\n(\r\n\tSELECT COUNT_BIG(*) AS num_violated_rows\r\n\tFROM\r\n\t(\r\n\t\tSELECT m.* \r\n\t\tFROM cdm_ibm_mdcd_v993.dbo.measurement m\r\n\t\t\r\n\t\tWHERE m.measurement_concept_id =  3000905\r\n\t\tAND m.unit_concept_id = 8840\r\n\t\tAND m.value_as_number IS NOT NULL\r\n\t\tAND m.value_as_number <      0.000\r\n\t) violated_rows\r\n) violated_row_count,\r\n( \r\n\tSELECT COUNT_BIG(*) AS num_rows\r\n\tFROM cdm_ibm_mdcd_v993.dbo.measurement m\r\n\t\r\n\tWHERE measurement_concept_id =  3000905\r\n\tAND unit_concept_id = 8840\r\n\tAND value_as_number IS NOT NULL\r\n) denominator\r\n;","CHECK_NAME":"plausibleValueLow","CHECK_LEVEL":"CONCEPT","CHECK_DESCRIPTION":"For the combination of CONCEPT_ID  3000905 (Leukocytes [#/volume] in Blood by Automated count) and UNIT_CONCEPT_ID 8840 (milligram per deciliter), the number and percent of records that have a value less than      0.000.","CDM_TABLE_NAME":"MEASUREMENT","CDM_FIELD_NAME":"MEASUREMENT_CONCEPT_ID","CONCEPT_ID":" 3000905","UNIT_CONCEPT_ID":"8840","SQL_FILE":"concept_plausible_value_low.sql","CATEGORY":"Plausibility","SUBCATEGORY":"Atemporal","CONTEXT":"Verification","checkId":1219,"FAILED":0,"THRESHOLD_VALUE":5,"_row":"18.94"},{"NUM_VIOLATED_ROWS":0,"PCT_VIOLATED_ROWS":0,"NUM_DENOMINATOR_ROWS":0,"EXECUTION_TIME":"6.248803 secs","QUERY_TEXT":"\r\n/*********\r\nCONCEPT LEVEL check:\r\nPLAUSIBLE_VALUE_LOW - find any MEASUREMENT records that have VALUE_AS_NUMBER with non-null value < plausible low value\r\n\r\nParameters used in this template:\r\ncdmDatabaseSchema = cdm_ibm_mdcd_v993.dbo\r\nconceptId =  3000905\r\nunitConceptId = 8848\r\nplausibleValueLow =      0.010\r\n\r\n**********/\r\n\r\n\r\nSELECT num_violated_rows, CASE WHEN denominator.num_rows = 0 THEN 0 ELSE 1.0*num_violated_rows/denominator.num_rows END  AS pct_violated_rows, \r\n  denominator.num_rows as num_denominator_rows\r\nFROM\r\n(\r\n\tSELECT COUNT_BIG(*) AS num_violated_rows\r\n\tFROM\r\n\t(\r\n\t\tSELECT m.* \r\n\t\tFROM cdm_ibm_mdcd_v993.dbo.measurement m\r\n\t\t\r\n\t\tWHERE m.measurement_concept_id =  3000905\r\n\t\tAND m.unit_concept_id = 8848\r\n\t\tAND m.value_as_number IS NOT NULL\r\n\t\tAND m.value_as_number <      0.010\r\n\t) violated_rows\r\n) violated_row_count,\r\n( \r\n\tSELECT COUNT_BIG(*) AS num_rows\r\n\tFROM cdm_ibm_mdcd_v993.dbo.measurement m\r\n\t\r\n\tWHERE measurement_concept_id =  3000905\r\n\tAND unit_concept_id = 8848\r\n\tAND value_as_number IS NOT NULL\r\n) denominator\r\n;","CHECK_NAME":"plausibleValueLow","CHECK_LEVEL":"CONCEPT","CHECK_DESCRIPTION":"For the combination of CONCEPT_ID  3000905 (Leukocytes [#/volume] in Blood by Automated count) and UNIT_CONCEPT_ID 8848 (thousand per microliter), the number and percent of records that have a value less than      0.010.","CDM_TABLE_NAME":"MEASUREMENT","CDM_FIELD_NAME":"MEASUREMENT_CONCEPT_ID","CONCEPT_ID":" 3000905","UNIT_CONCEPT_ID":"8848","SQL_FILE":"concept_plausible_value_low.sql","CATEGORY":"Plausibility","SUBCATEGORY":"Atemporal","CONTEXT":"Verification","checkId":1220,"FAILED":0,"THRESHOLD_VALUE":5,"_row":"18.95"},{"NUM_VIOLATED_ROWS":0,"PCT_VIOLATED_ROWS":0,"NUM_DENOMINATOR_ROWS":0,"EXECUTION_TIME":"9.040753 secs","QUERY_TEXT":"\r\n/*********\r\nCONCEPT LEVEL check:\r\nPLAUSIBLE_VALUE_LOW - find any MEASUREMENT records that have VALUE_AS_NUMBER with non-null value < plausible low value\r\n\r\nParameters used in this template:\r\ncdmDatabaseSchema = cdm_ibm_mdcd_v993.dbo\r\nconceptId =  3000905\r\nunitConceptId = 8961\r\nplausibleValueLow =      0.000\r\n\r\n**********/\r\n\r\n\r\nSELECT num_violated_rows, CASE WHEN denominator.num_rows = 0 THEN 0 ELSE 1.0*num_violated_rows/denominator.num_rows END  AS pct_violated_rows, \r\n  denominator.num_rows as num_denominator_rows\r\nFROM\r\n(\r\n\tSELECT COUNT_BIG(*) AS num_violated_rows\r\n\tFROM\r\n\t(\r\n\t\tSELECT m.* \r\n\t\tFROM cdm_ibm_mdcd_v993.dbo.measurement m\r\n\t\t\r\n\t\tWHERE m.measurement_concept_id =  3000905\r\n\t\tAND m.unit_concept_id = 8961\r\n\t\tAND m.value_as_number IS NOT NULL\r\n\t\tAND m.value_as_number <      0.000\r\n\t) violated_rows\r\n) violated_row_count,\r\n( \r\n\tSELECT COUNT_BIG(*) AS num_rows\r\n\tFROM cdm_ibm_mdcd_v993.dbo.measurement m\r\n\t\r\n\tWHERE measurement_concept_id =  3000905\r\n\tAND unit_concept_id = 8961\r\n\tAND value_as_number IS NOT NULL\r\n) denominator\r\n;","CHECK_NAME":"plausibleValueLow","CHECK_LEVEL":"CONCEPT","CHECK_DESCRIPTION":"For the combination of CONCEPT_ID  3000905 (Leukocytes [#/volume] in Blood by Automated count) and UNIT_CONCEPT_ID 8961 (thousand per cubic millimeter), the number and percent of records that have a value less than      0.000.","CDM_TABLE_NAME":"MEASUREMENT","CDM_FIELD_NAME":"MEASUREMENT_CONCEPT_ID","CONCEPT_ID":" 3000905","UNIT_CONCEPT_ID":"8961","SQL_FILE":"concept_plausible_value_low.sql","CATEGORY":"Plausibility","SUBCATEGORY":"Atemporal","CONTEXT":"Verification","checkId":1221,"FAILED":0,"THRESHOLD_VALUE":5,"_row":"18.96"},{"NUM_VIOLATED_ROWS":0,"PCT_VIOLATED_ROWS":0,"NUM_DENOMINATOR_ROWS":0,"EXECUTION_TIME":"7.543801 secs","QUERY_TEXT":"\r\n/*********\r\nCONCEPT LEVEL check:\r\nPLAUSIBLE_VALUE_LOW - find any MEASUREMENT records that have VALUE_AS_NUMBER with non-null value < plausible low value\r\n\r\nParameters used in this template:\r\ncdmDatabaseSchema = cdm_ibm_mdcd_v993.dbo\r\nconceptId =  3000905\r\nunitConceptId = 9436\r\nplausibleValueLow =      0.000\r\n\r\n**********/\r\n\r\n\r\nSELECT num_violated_rows, CASE WHEN denominator.num_rows = 0 THEN 0 ELSE 1.0*num_violated_rows/denominator.num_rows END  AS pct_violated_rows, \r\n  denominator.num_rows as num_denominator_rows\r\nFROM\r\n(\r\n\tSELECT COUNT_BIG(*) AS num_violated_rows\r\n\tFROM\r\n\t(\r\n\t\tSELECT m.* \r\n\t\tFROM cdm_ibm_mdcd_v993.dbo.measurement m\r\n\t\t\r\n\t\tWHERE m.measurement_concept_id =  3000905\r\n\t\tAND m.unit_concept_id = 9436\r\n\t\tAND m.value_as_number IS NOT NULL\r\n\t\tAND m.value_as_number <      0.000\r\n\t) violated_rows\r\n) violated_row_count,\r\n( \r\n\tSELECT COUNT_BIG(*) AS num_rows\r\n\tFROM cdm_ibm_mdcd_v993.dbo.measurement m\r\n\t\r\n\tWHERE measurement_concept_id =  3000905\r\n\tAND unit_concept_id = 9436\r\n\tAND value_as_number IS NOT NULL\r\n) denominator\r\n;","CHECK_NAME":"plausibleValueLow","CHECK_LEVEL":"CONCEPT","CHECK_DESCRIPTION":"For the combination of CONCEPT_ID  3000905 (Leukocytes [#/volume] in Blood by Automated count) and UNIT_CONCEPT_ID 9436 (thousand per milliliter), the number and percent of records that have a value less than      0.000.","CDM_TABLE_NAME":"MEASUREMENT","CDM_FIELD_NAME":"MEASUREMENT_CONCEPT_ID","CONCEPT_ID":" 3000905","UNIT_CONCEPT_ID":"9436","SQL_FILE":"concept_plausible_value_low.sql","CATEGORY":"Plausibility","SUBCATEGORY":"Atemporal","CONTEXT":"Verification","checkId":1222,"FAILED":0,"THRESHOLD_VALUE":5,"_row":"18.97"},{"NUM_VIOLATED_ROWS":0,"PCT_VIOLATED_ROWS":0,"NUM_DENOMINATOR_ROWS":0,"EXECUTION_TIME":"3.491914 secs","QUERY_TEXT":"\r\n/*********\r\nCONCEPT LEVEL check:\r\nPLAUSIBLE_VALUE_LOW - find any MEASUREMENT records that have VALUE_AS_NUMBER with non-null value < plausible low value\r\n\r\nParameters used in this template:\r\ncdmDatabaseSchema = cdm_ibm_mdcd_v993.dbo\r\nconceptId =  3000905\r\nunitConceptId = 44777596\r\nplausibleValueLow =      0.000\r\n\r\n**********/\r\n\r\n\r\nSELECT num_violated_rows, CASE WHEN denominator.num_rows = 0 THEN 0 ELSE 1.0*num_violated_rows/denominator.num_rows END  AS pct_violated_rows, \r\n  denominator.num_rows as num_denominator_rows\r\nFROM\r\n(\r\n\tSELECT COUNT_BIG(*) AS num_violated_rows\r\n\tFROM\r\n\t(\r\n\t\tSELECT m.* \r\n\t\tFROM cdm_ibm_mdcd_v993.dbo.measurement m\r\n\t\t\r\n\t\tWHERE m.measurement_concept_id =  3000905\r\n\t\tAND m.unit_concept_id = 44777596\r\n\t\tAND m.value_as_number IS NOT NULL\r\n\t\tAND m.value_as_number <      0.000\r\n\t) violated_rows\r\n) violated_row_count,\r\n( \r\n\tSELECT COUNT_BIG(*) AS num_rows\r\n\tFROM cdm_ibm_mdcd_v993.dbo.measurement m\r\n\t\r\n\tWHERE measurement_concept_id =  3000905\r\n\tAND unit_concept_id = 44777596\r\n\tAND value_as_number IS NOT NULL\r\n) denominator\r\n;","CHECK_NAME":"plausibleValueLow","CHECK_LEVEL":"CONCEPT","CHECK_DESCRIPTION":"For the combination of CONCEPT_ID  3000905 (Leukocytes [#/volume] in Blood by Automated count) and UNIT_CONCEPT_ID 44777596 (gram of creatinine), the number and percent of records that have a value less than      0.000.","CDM_TABLE_NAME":"MEASUREMENT","CDM_FIELD_NAME":"MEASUREMENT_CONCEPT_ID","CONCEPT_ID":" 3000905","UNIT_CONCEPT_ID":"44777596","SQL_FILE":"concept_plausible_value_low.sql","CATEGORY":"Plausibility","SUBCATEGORY":"Atemporal","CONTEXT":"Verification","checkId":1223,"FAILED":0,"THRESHOLD_VALUE":5,"_row":"18.98"},{"NUM_VIOLATED_ROWS":0,"PCT_VIOLATED_ROWS":0,"NUM_DENOMINATOR_ROWS":0,"EXECUTION_TIME":"3.639918 secs","QUERY_TEXT":"\r\n/*********\r\nCONCEPT LEVEL check:\r\nPLAUSIBLE_VALUE_LOW - find any MEASUREMENT records that have VALUE_AS_NUMBER with non-null value < plausible low value\r\n\r\nParameters used in this template:\r\ncdmDatabaseSchema = cdm_ibm_mdcd_v993.dbo\r\nconceptId =  3000905\r\nunitConceptId = 44777602\r\nplausibleValueLow =      0.000\r\n\r\n**********/\r\n\r\n\r\nSELECT num_violated_rows, CASE WHEN denominator.num_rows = 0 THEN 0 ELSE 1.0*num_violated_rows/denominator.num_rows END  AS pct_violated_rows, \r\n  denominator.num_rows as num_denominator_rows\r\nFROM\r\n(\r\n\tSELECT COUNT_BIG(*) AS num_violated_rows\r\n\tFROM\r\n\t(\r\n\t\tSELECT m.* \r\n\t\tFROM cdm_ibm_mdcd_v993.dbo.measurement m\r\n\t\t\r\n\t\tWHERE m.measurement_concept_id =  3000905\r\n\t\tAND m.unit_concept_id = 44777602\r\n\t\tAND m.value_as_number IS NOT NULL\r\n\t\tAND m.value_as_number <      0.000\r\n\t) violated_rows\r\n) violated_row_count,\r\n( \r\n\tSELECT COUNT_BIG(*) AS num_rows\r\n\tFROM cdm_ibm_mdcd_v993.dbo.measurement m\r\n\t\r\n\tWHERE measurement_concept_id =  3000905\r\n\tAND unit_concept_id = 44777602\r\n\tAND value_as_number IS NOT NULL\r\n) denominator\r\n;","CHECK_NAME":"plausibleValueLow","CHECK_LEVEL":"CONCEPT","CHECK_DESCRIPTION":"For the combination of CONCEPT_ID  3000905 (Leukocytes [#/volume] in Blood by Automated count) and UNIT_CONCEPT_ID 44777602 (kilopascal), the number and percent of records that have a value less than      0.000.","CDM_TABLE_NAME":"MEASUREMENT","CDM_FIELD_NAME":"MEASUREMENT_CONCEPT_ID","CONCEPT_ID":" 3000905","UNIT_CONCEPT_ID":"44777602","SQL_FILE":"concept_plausible_value_low.sql","CATEGORY":"Plausibility","SUBCATEGORY":"Atemporal","CONTEXT":"Verification","checkId":1224,"FAILED":0,"THRESHOLD_VALUE":5,"_row":"18.99"},{"NUM_VIOLATED_ROWS":0,"PCT_VIOLATED_ROWS":0,"NUM_DENOMINATOR_ROWS":0,"EXECUTION_TIME":"4.467888 secs","QUERY_TEXT":"\r\n/*********\r\nCONCEPT LEVEL check:\r\nPLAUSIBLE_VALUE_LOW - find any MEASUREMENT records that have VALUE_AS_NUMBER with non-null value < plausible low value\r\n\r\nParameters used in this template:\r\ncdmDatabaseSchema = cdm_ibm_mdcd_v993.dbo\r\nconceptId =  3000963\r\nunitConceptId = 8554\r\nplausibleValueLow =      0.000\r\n\r\n**********/\r\n\r\n\r\nSELECT num_violated_rows, CASE WHEN denominator.num_rows = 0 THEN 0 ELSE 1.0*num_violated_rows/denominator.num_rows END  AS pct_violated_rows, \r\n  denominator.num_rows as num_denominator_rows\r\nFROM\r\n(\r\n\tSELECT COUNT_BIG(*) AS num_violated_rows\r\n\tFROM\r\n\t(\r\n\t\tSELECT m.* \r\n\t\tFROM cdm_ibm_mdcd_v993.dbo.measurement m\r\n\t\t\r\n\t\tWHERE m.measurement_concept_id =  3000963\r\n\t\tAND m.unit_concept_id = 8554\r\n\t\tAND m.value_as_number IS NOT NULL\r\n\t\tAND m.value_as_number <      0.000\r\n\t) violated_rows\r\n) violated_row_count,\r\n( \r\n\tSELECT COUNT_BIG(*) AS num_rows\r\n\tFROM cdm_ibm_mdcd_v993.dbo.measurement m\r\n\t\r\n\tWHERE measurement_concept_id =  3000963\r\n\tAND unit_concept_id = 8554\r\n\tAND value_as_number IS NOT NULL\r\n) denominator\r\n;","CHECK_NAME":"plausibleValueLow","CHECK_LEVEL":"CONCEPT","CHECK_DESCRIPTION":"For the combination of CONCEPT_ID  3000963 (Hemoglobin [Mass/volume] in Blood) and UNIT_CONCEPT_ID 8554 (percent), the number and percent of records that have a value less than      0.000.","CDM_TABLE_NAME":"MEASUREMENT","CDM_FIELD_NAME":"MEASUREMENT_CONCEPT_ID","CONCEPT_ID":" 3000963","UNIT_CONCEPT_ID":"8554","SQL_FILE":"concept_plausible_value_low.sql","CATEGORY":"Plausibility","SUBCATEGORY":"Atemporal","CONTEXT":"Verification","checkId":1225,"FAILED":0,"THRESHOLD_VALUE":5,"_row":"18.100"},{"NUM_VIOLATED_ROWS":0,"PCT_VIOLATED_ROWS":0,"NUM_DENOMINATOR_ROWS":0,"EXECUTION_TIME":"4.034891 secs","QUERY_TEXT":"\r\n/*********\r\nCONCEPT LEVEL check:\r\nPLAUSIBLE_VALUE_LOW - find any MEASUREMENT records that have VALUE_AS_NUMBER with non-null value < plausible low value\r\n\r\nParameters used in this template:\r\ncdmDatabaseSchema = cdm_ibm_mdcd_v993.dbo\r\nconceptId =  3000963\r\nunitConceptId = 8564\r\nplausibleValueLow =      0.000\r\n\r\n**********/\r\n\r\n\r\nSELECT num_violated_rows, CASE WHEN denominator.num_rows = 0 THEN 0 ELSE 1.0*num_violated_rows/denominator.num_rows END  AS pct_violated_rows, \r\n  denominator.num_rows as num_denominator_rows\r\nFROM\r\n(\r\n\tSELECT COUNT_BIG(*) AS num_violated_rows\r\n\tFROM\r\n\t(\r\n\t\tSELECT m.* \r\n\t\tFROM cdm_ibm_mdcd_v993.dbo.measurement m\r\n\t\t\r\n\t\tWHERE m.measurement_concept_id =  3000963\r\n\t\tAND m.unit_concept_id = 8564\r\n\t\tAND m.value_as_number IS NOT NULL\r\n\t\tAND m.value_as_number <      0.000\r\n\t) violated_rows\r\n) violated_row_count,\r\n( \r\n\tSELECT COUNT_BIG(*) AS num_rows\r\n\tFROM cdm_ibm_mdcd_v993.dbo.measurement m\r\n\t\r\n\tWHERE measurement_concept_id =  3000963\r\n\tAND unit_concept_id = 8564\r\n\tAND value_as_number IS NOT NULL\r\n) denominator\r\n;","CHECK_NAME":"plausibleValueLow","CHECK_LEVEL":"CONCEPT","CHECK_DESCRIPTION":"For the combination of CONCEPT_ID  3000963 (Hemoglobin [Mass/volume] in Blood) and UNIT_CONCEPT_ID 8564 (picogram), the number and percent of records that have a value less than      0.000.","CDM_TABLE_NAME":"MEASUREMENT","CDM_FIELD_NAME":"MEASUREMENT_CONCEPT_ID","CONCEPT_ID":" 3000963","UNIT_CONCEPT_ID":"8564","SQL_FILE":"concept_plausible_value_low.sql","CATEGORY":"Plausibility","SUBCATEGORY":"Atemporal","CONTEXT":"Verification","checkId":1226,"FAILED":0,"THRESHOLD_VALUE":5,"_row":"18.101"},{"NUM_VIOLATED_ROWS":0,"PCT_VIOLATED_ROWS":0,"NUM_DENOMINATOR_ROWS":0,"EXECUTION_TIME":"3.236917 secs","QUERY_TEXT":"\r\n/*********\r\nCONCEPT LEVEL check:\r\nPLAUSIBLE_VALUE_LOW - find any MEASUREMENT records that have VALUE_AS_NUMBER with non-null value < plausible low value\r\n\r\nParameters used in this template:\r\ncdmDatabaseSchema = cdm_ibm_mdcd_v993.dbo\r\nconceptId =  3000963\r\nunitConceptId = 8576\r\nplausibleValueLow =      0.000\r\n\r\n**********/\r\n\r\n\r\nSELECT num_violated_rows, CASE WHEN denominator.num_rows = 0 THEN 0 ELSE 1.0*num_violated_rows/denominator.num_rows END  AS pct_violated_rows, \r\n  denominator.num_rows as num_denominator_rows\r\nFROM\r\n(\r\n\tSELECT COUNT_BIG(*) AS num_violated_rows\r\n\tFROM\r\n\t(\r\n\t\tSELECT m.* \r\n\t\tFROM cdm_ibm_mdcd_v993.dbo.measurement m\r\n\t\t\r\n\t\tWHERE m.measurement_concept_id =  3000963\r\n\t\tAND m.unit_concept_id = 8576\r\n\t\tAND m.value_as_number IS NOT NULL\r\n\t\tAND m.value_as_number <      0.000\r\n\t) violated_rows\r\n) violated_row_count,\r\n( \r\n\tSELECT COUNT_BIG(*) AS num_rows\r\n\tFROM cdm_ibm_mdcd_v993.dbo.measurement m\r\n\t\r\n\tWHERE measurement_concept_id =  3000963\r\n\tAND unit_concept_id = 8576\r\n\tAND value_as_number IS NOT NULL\r\n) denominator\r\n;","CHECK_NAME":"plausibleValueLow","CHECK_LEVEL":"CONCEPT","CHECK_DESCRIPTION":"For the combination of CONCEPT_ID  3000963 (Hemoglobin [Mass/volume] in Blood) and UNIT_CONCEPT_ID 8576 (milligram), the number and percent of records that have a value less than      0.000.","CDM_TABLE_NAME":"MEASUREMENT","CDM_FIELD_NAME":"MEASUREMENT_CONCEPT_ID","CONCEPT_ID":" 3000963","UNIT_CONCEPT_ID":"8576","SQL_FILE":"concept_plausible_value_low.sql","CATEGORY":"Plausibility","SUBCATEGORY":"Atemporal","CONTEXT":"Verification","checkId":1227,"FAILED":0,"THRESHOLD_VALUE":5,"_row":"18.102"},{"NUM_VIOLATED_ROWS":0,"PCT_VIOLATED_ROWS":0,"NUM_DENOMINATOR_ROWS":0,"EXECUTION_TIME":"5.966840 secs","QUERY_TEXT":"\r\n/*********\r\nCONCEPT LEVEL check:\r\nPLAUSIBLE_VALUE_LOW - find any MEASUREMENT records that have VALUE_AS_NUMBER with non-null value < plausible low value\r\n\r\nParameters used in this template:\r\ncdmDatabaseSchema = cdm_ibm_mdcd_v993.dbo\r\nconceptId =  3000963\r\nunitConceptId = 8582\r\nplausibleValueLow =      0.000\r\n\r\n**********/\r\n\r\n\r\nSELECT num_violated_rows, CASE WHEN denominator.num_rows = 0 THEN 0 ELSE 1.0*num_violated_rows/denominator.num_rows END  AS pct_violated_rows, \r\n  denominator.num_rows as num_denominator_rows\r\nFROM\r\n(\r\n\tSELECT COUNT_BIG(*) AS num_violated_rows\r\n\tFROM\r\n\t(\r\n\t\tSELECT m.* \r\n\t\tFROM cdm_ibm_mdcd_v993.dbo.measurement m\r\n\t\t\r\n\t\tWHERE m.measurement_concept_id =  3000963\r\n\t\tAND m.unit_concept_id = 8582\r\n\t\tAND m.value_as_number IS NOT NULL\r\n\t\tAND m.value_as_number <      0.000\r\n\t) violated_rows\r\n) violated_row_count,\r\n( \r\n\tSELECT COUNT_BIG(*) AS num_rows\r\n\tFROM cdm_ibm_mdcd_v993.dbo.measurement m\r\n\t\r\n\tWHERE measurement_concept_id =  3000963\r\n\tAND unit_concept_id = 8582\r\n\tAND value_as_number IS NOT NULL\r\n) denominator\r\n;","CHECK_NAME":"plausibleValueLow","CHECK_LEVEL":"CONCEPT","CHECK_DESCRIPTION":"For the combination of CONCEPT_ID  3000963 (Hemoglobin [Mass/volume] in Blood) and UNIT_CONCEPT_ID 8582 (centimeter), the number and percent of records that have a value less than      0.000.","CDM_TABLE_NAME":"MEASUREMENT","CDM_FIELD_NAME":"MEASUREMENT_CONCEPT_ID","CONCEPT_ID":" 3000963","UNIT_CONCEPT_ID":"8582","SQL_FILE":"concept_plausible_value_low.sql","CATEGORY":"Plausibility","SUBCATEGORY":"Atemporal","CONTEXT":"Verification","checkId":1228,"FAILED":0,"THRESHOLD_VALUE":5,"_row":"18.103"},{"NUM_VIOLATED_ROWS":0,"PCT_VIOLATED_ROWS":0,"NUM_DENOMINATOR_ROWS":0,"EXECUTION_TIME":"1.638965 secs","QUERY_TEXT":"\r\n/*********\r\nCONCEPT LEVEL check:\r\nPLAUSIBLE_VALUE_LOW - find any MEASUREMENT records that have VALUE_AS_NUMBER with non-null value < plausible low value\r\n\r\nParameters used in this template:\r\ncdmDatabaseSchema = cdm_ibm_mdcd_v993.dbo\r\nconceptId =  3000963\r\nunitConceptId = 8583\r\nplausibleValueLow =      0.000\r\n\r\n**********/\r\n\r\n\r\nSELECT num_violated_rows, CASE WHEN denominator.num_rows = 0 THEN 0 ELSE 1.0*num_violated_rows/denominator.num_rows END  AS pct_violated_rows, \r\n  denominator.num_rows as num_denominator_rows\r\nFROM\r\n(\r\n\tSELECT COUNT_BIG(*) AS num_violated_rows\r\n\tFROM\r\n\t(\r\n\t\tSELECT m.* \r\n\t\tFROM cdm_ibm_mdcd_v993.dbo.measurement m\r\n\t\t\r\n\t\tWHERE m.measurement_concept_id =  3000963\r\n\t\tAND m.unit_concept_id = 8583\r\n\t\tAND m.value_as_number IS NOT NULL\r\n\t\tAND m.value_as_number <      0.000\r\n\t) violated_rows\r\n) violated_row_count,\r\n( \r\n\tSELECT COUNT_BIG(*) AS num_rows\r\n\tFROM cdm_ibm_mdcd_v993.dbo.measurement m\r\n\t\r\n\tWHERE measurement_concept_id =  3000963\r\n\tAND unit_concept_id = 8583\r\n\tAND value_as_number IS NOT NULL\r\n) denominator\r\n;","CHECK_NAME":"plausibleValueLow","CHECK_LEVEL":"CONCEPT","CHECK_DESCRIPTION":"For the combination of CONCEPT_ID  3000963 (Hemoglobin [Mass/volume] in Blood) and UNIT_CONCEPT_ID 8583 (femtoliter), the number and percent of records that have a value less than      0.000.","CDM_TABLE_NAME":"MEASUREMENT","CDM_FIELD_NAME":"MEASUREMENT_CONCEPT_ID","CONCEPT_ID":" 3000963","UNIT_CONCEPT_ID":"8583","SQL_FILE":"concept_plausible_value_low.sql","CATEGORY":"Plausibility","SUBCATEGORY":"Atemporal","CONTEXT":"Verification","checkId":1229,"FAILED":0,"THRESHOLD_VALUE":5,"_row":"18.104"},{"NUM_VIOLATED_ROWS":0,"PCT_VIOLATED_ROWS":0,"NUM_DENOMINATOR_ROWS":0,"EXECUTION_TIME":"2.713906 secs","QUERY_TEXT":"\r\n/*********\r\nCONCEPT LEVEL check:\r\nPLAUSIBLE_VALUE_LOW - find any MEASUREMENT records that have VALUE_AS_NUMBER with non-null value < plausible low value\r\n\r\nParameters used in this template:\r\ncdmDatabaseSchema = cdm_ibm_mdcd_v993.dbo\r\nconceptId =  3000963\r\nunitConceptId = 8587\r\nplausibleValueLow =      0.000\r\n\r\n**********/\r\n\r\n\r\nSELECT num_violated_rows, CASE WHEN denominator.num_rows = 0 THEN 0 ELSE 1.0*num_violated_rows/denominator.num_rows END  AS pct_violated_rows, \r\n  denominator.num_rows as num_denominator_rows\r\nFROM\r\n(\r\n\tSELECT COUNT_BIG(*) AS num_violated_rows\r\n\tFROM\r\n\t(\r\n\t\tSELECT m.* \r\n\t\tFROM cdm_ibm_mdcd_v993.dbo.measurement m\r\n\t\t\r\n\t\tWHERE m.measurement_concept_id =  3000963\r\n\t\tAND m.unit_concept_id = 8587\r\n\t\tAND m.value_as_number IS NOT NULL\r\n\t\tAND m.value_as_number <      0.000\r\n\t) violated_rows\r\n) violated_row_count,\r\n( \r\n\tSELECT COUNT_BIG(*) AS num_rows\r\n\tFROM cdm_ibm_mdcd_v993.dbo.measurement m\r\n\t\r\n\tWHERE measurement_concept_id =  3000963\r\n\tAND unit_concept_id = 8587\r\n\tAND value_as_number IS NOT NULL\r\n) denominator\r\n;","CHECK_NAME":"plausibleValueLow","CHECK_LEVEL":"CONCEPT","CHECK_DESCRIPTION":"For the combination of CONCEPT_ID  3000963 (Hemoglobin [Mass/volume] in Blood) and UNIT_CONCEPT_ID 8587 (milliliter), the number and percent of records that have a value less than      0.000.","CDM_TABLE_NAME":"MEASUREMENT","CDM_FIELD_NAME":"MEASUREMENT_CONCEPT_ID","CONCEPT_ID":" 3000963","UNIT_CONCEPT_ID":"8587","SQL_FILE":"concept_plausible_value_low.sql","CATEGORY":"Plausibility","SUBCATEGORY":"Atemporal","CONTEXT":"Verification","checkId":1230,"FAILED":0,"THRESHOLD_VALUE":5,"_row":"18.105"},{"NUM_VIOLATED_ROWS":0,"PCT_VIOLATED_ROWS":0,"NUM_DENOMINATOR_ROWS":0,"EXECUTION_TIME":"2.150937 secs","QUERY_TEXT":"\r\n/*********\r\nCONCEPT LEVEL check:\r\nPLAUSIBLE_VALUE_LOW - find any MEASUREMENT records that have VALUE_AS_NUMBER with non-null value < plausible low value\r\n\r\nParameters used in this template:\r\ncdmDatabaseSchema = cdm_ibm_mdcd_v993.dbo\r\nconceptId =  3000963\r\nunitConceptId = 8636\r\nplausibleValueLow =      0.000\r\n\r\n**********/\r\n\r\n\r\nSELECT num_violated_rows, CASE WHEN denominator.num_rows = 0 THEN 0 ELSE 1.0*num_violated_rows/denominator.num_rows END  AS pct_violated_rows, \r\n  denominator.num_rows as num_denominator_rows\r\nFROM\r\n(\r\n\tSELECT COUNT_BIG(*) AS num_violated_rows\r\n\tFROM\r\n\t(\r\n\t\tSELECT m.* \r\n\t\tFROM cdm_ibm_mdcd_v993.dbo.measurement m\r\n\t\t\r\n\t\tWHERE m.measurement_concept_id =  3000963\r\n\t\tAND m.unit_concept_id = 8636\r\n\t\tAND m.value_as_number IS NOT NULL\r\n\t\tAND m.value_as_number <      0.000\r\n\t) violated_rows\r\n) violated_row_count,\r\n( \r\n\tSELECT COUNT_BIG(*) AS num_rows\r\n\tFROM cdm_ibm_mdcd_v993.dbo.measurement m\r\n\t\r\n\tWHERE measurement_concept_id =  3000963\r\n\tAND unit_concept_id = 8636\r\n\tAND value_as_number IS NOT NULL\r\n) denominator\r\n;","CHECK_NAME":"plausibleValueLow","CHECK_LEVEL":"CONCEPT","CHECK_DESCRIPTION":"For the combination of CONCEPT_ID  3000963 (Hemoglobin [Mass/volume] in Blood) and UNIT_CONCEPT_ID 8636 (gram per liter), the number and percent of records that have a value less than      0.000.","CDM_TABLE_NAME":"MEASUREMENT","CDM_FIELD_NAME":"MEASUREMENT_CONCEPT_ID","CONCEPT_ID":" 3000963","UNIT_CONCEPT_ID":"8636","SQL_FILE":"concept_plausible_value_low.sql","CATEGORY":"Plausibility","SUBCATEGORY":"Atemporal","CONTEXT":"Verification","checkId":1231,"FAILED":0,"THRESHOLD_VALUE":5,"_row":"18.106"},{"NUM_VIOLATED_ROWS":0,"PCT_VIOLATED_ROWS":0,"NUM_DENOMINATOR_ROWS":0,"EXECUTION_TIME":"2.611911 secs","QUERY_TEXT":"\r\n/*********\r\nCONCEPT LEVEL check:\r\nPLAUSIBLE_VALUE_LOW - find any MEASUREMENT records that have VALUE_AS_NUMBER with non-null value < plausible low value\r\n\r\nParameters used in this template:\r\ncdmDatabaseSchema = cdm_ibm_mdcd_v993.dbo\r\nconceptId =  3000963\r\nunitConceptId = 8713\r\nplausibleValueLow =      1.000\r\n\r\n**********/\r\n\r\n\r\nSELECT num_violated_rows, CASE WHEN denominator.num_rows = 0 THEN 0 ELSE 1.0*num_violated_rows/denominator.num_rows END  AS pct_violated_rows, \r\n  denominator.num_rows as num_denominator_rows\r\nFROM\r\n(\r\n\tSELECT COUNT_BIG(*) AS num_violated_rows\r\n\tFROM\r\n\t(\r\n\t\tSELECT m.* \r\n\t\tFROM cdm_ibm_mdcd_v993.dbo.measurement m\r\n\t\t\r\n\t\tWHERE m.measurement_concept_id =  3000963\r\n\t\tAND m.unit_concept_id = 8713\r\n\t\tAND m.value_as_number IS NOT NULL\r\n\t\tAND m.value_as_number <      1.000\r\n\t) violated_rows\r\n) violated_row_count,\r\n( \r\n\tSELECT COUNT_BIG(*) AS num_rows\r\n\tFROM cdm_ibm_mdcd_v993.dbo.measurement m\r\n\t\r\n\tWHERE measurement_concept_id =  3000963\r\n\tAND unit_concept_id = 8713\r\n\tAND value_as_number IS NOT NULL\r\n) denominator\r\n;","CHECK_NAME":"plausibleValueLow","CHECK_LEVEL":"CONCEPT","CHECK_DESCRIPTION":"For the combination of CONCEPT_ID  3000963 (Hemoglobin [Mass/volume] in Blood) and UNIT_CONCEPT_ID 8713 (gram per deciliter), the number and percent of records that have a value less than      1.000.","CDM_TABLE_NAME":"MEASUREMENT","CDM_FIELD_NAME":"MEASUREMENT_CONCEPT_ID","CONCEPT_ID":" 3000963","UNIT_CONCEPT_ID":"8713","SQL_FILE":"concept_plausible_value_low.sql","CATEGORY":"Plausibility","SUBCATEGORY":"Atemporal","CONTEXT":"Verification","checkId":1232,"FAILED":0,"THRESHOLD_VALUE":5,"_row":"18.107"},{"NUM_VIOLATED_ROWS":0,"PCT_VIOLATED_ROWS":0,"NUM_DENOMINATOR_ROWS":0,"EXECUTION_TIME":"2.412939 secs","QUERY_TEXT":"\r\n/*********\r\nCONCEPT LEVEL check:\r\nPLAUSIBLE_VALUE_LOW - find any MEASUREMENT records that have VALUE_AS_NUMBER with non-null value < plausible low value\r\n\r\nParameters used in this template:\r\ncdmDatabaseSchema = cdm_ibm_mdcd_v993.dbo\r\nconceptId =  3000963\r\nunitConceptId = 8739\r\nplausibleValueLow =      0.000\r\n\r\n**********/\r\n\r\n\r\nSELECT num_violated_rows, CASE WHEN denominator.num_rows = 0 THEN 0 ELSE 1.0*num_violated_rows/denominator.num_rows END  AS pct_violated_rows, \r\n  denominator.num_rows as num_denominator_rows\r\nFROM\r\n(\r\n\tSELECT COUNT_BIG(*) AS num_violated_rows\r\n\tFROM\r\n\t(\r\n\t\tSELECT m.* \r\n\t\tFROM cdm_ibm_mdcd_v993.dbo.measurement m\r\n\t\t\r\n\t\tWHERE m.measurement_concept_id =  3000963\r\n\t\tAND m.unit_concept_id = 8739\r\n\t\tAND m.value_as_number IS NOT NULL\r\n\t\tAND m.value_as_number <      0.000\r\n\t) violated_rows\r\n) violated_row_count,\r\n( \r\n\tSELECT COUNT_BIG(*) AS num_rows\r\n\tFROM cdm_ibm_mdcd_v993.dbo.measurement m\r\n\t\r\n\tWHERE measurement_concept_id =  3000963\r\n\tAND unit_concept_id = 8739\r\n\tAND value_as_number IS NOT NULL\r\n) denominator\r\n;","CHECK_NAME":"plausibleValueLow","CHECK_LEVEL":"CONCEPT","CHECK_DESCRIPTION":"For the combination of CONCEPT_ID  3000963 (Hemoglobin [Mass/volume] in Blood) and UNIT_CONCEPT_ID 8739 (pound (US)), the number and percent of records that have a value less than      0.000.","CDM_TABLE_NAME":"MEASUREMENT","CDM_FIELD_NAME":"MEASUREMENT_CONCEPT_ID","CONCEPT_ID":" 3000963","UNIT_CONCEPT_ID":"8739","SQL_FILE":"concept_plausible_value_low.sql","CATEGORY":"Plausibility","SUBCATEGORY":"Atemporal","CONTEXT":"Verification","checkId":1233,"FAILED":0,"THRESHOLD_VALUE":5,"_row":"18.108"},{"NUM_VIOLATED_ROWS":0,"PCT_VIOLATED_ROWS":0,"NUM_DENOMINATOR_ROWS":0,"EXECUTION_TIME":"2.076942 secs","QUERY_TEXT":"\r\n/*********\r\nCONCEPT LEVEL check:\r\nPLAUSIBLE_VALUE_LOW - find any MEASUREMENT records that have VALUE_AS_NUMBER with non-null value < plausible low value\r\n\r\nParameters used in this template:\r\ncdmDatabaseSchema = cdm_ibm_mdcd_v993.dbo\r\nconceptId =  3000963\r\nunitConceptId = 8753\r\nplausibleValueLow =      0.000\r\n\r\n**********/\r\n\r\n\r\nSELECT num_violated_rows, CASE WHEN denominator.num_rows = 0 THEN 0 ELSE 1.0*num_violated_rows/denominator.num_rows END  AS pct_violated_rows, \r\n  denominator.num_rows as num_denominator_rows\r\nFROM\r\n(\r\n\tSELECT COUNT_BIG(*) AS num_violated_rows\r\n\tFROM\r\n\t(\r\n\t\tSELECT m.* \r\n\t\tFROM cdm_ibm_mdcd_v993.dbo.measurement m\r\n\t\t\r\n\t\tWHERE m.measurement_concept_id =  3000963\r\n\t\tAND m.unit_concept_id = 8753\r\n\t\tAND m.value_as_number IS NOT NULL\r\n\t\tAND m.value_as_number <      0.000\r\n\t) violated_rows\r\n) violated_row_count,\r\n( \r\n\tSELECT COUNT_BIG(*) AS num_rows\r\n\tFROM cdm_ibm_mdcd_v993.dbo.measurement m\r\n\t\r\n\tWHERE measurement_concept_id =  3000963\r\n\tAND unit_concept_id = 8753\r\n\tAND value_as_number IS NOT NULL\r\n) denominator\r\n;","CHECK_NAME":"plausibleValueLow","CHECK_LEVEL":"CONCEPT","CHECK_DESCRIPTION":"For the combination of CONCEPT_ID  3000963 (Hemoglobin [Mass/volume] in Blood) and UNIT_CONCEPT_ID 8753 (millimole per liter), the number and percent of records that have a value less than      0.000.","CDM_TABLE_NAME":"MEASUREMENT","CDM_FIELD_NAME":"MEASUREMENT_CONCEPT_ID","CONCEPT_ID":" 3000963","UNIT_CONCEPT_ID":"8753","SQL_FILE":"concept_plausible_value_low.sql","CATEGORY":"Plausibility","SUBCATEGORY":"Atemporal","CONTEXT":"Verification","checkId":1234,"FAILED":0,"THRESHOLD_VALUE":5,"_row":"18.109"},{"NUM_VIOLATED_ROWS":0,"PCT_VIOLATED_ROWS":0,"NUM_DENOMINATOR_ROWS":0,"EXECUTION_TIME":"2.689922 secs","QUERY_TEXT":"\r\n/*********\r\nCONCEPT LEVEL check:\r\nPLAUSIBLE_VALUE_LOW - find any MEASUREMENT records that have VALUE_AS_NUMBER with non-null value < plausible low value\r\n\r\nParameters used in this template:\r\ncdmDatabaseSchema = cdm_ibm_mdcd_v993.dbo\r\nconceptId =  3000963\r\nunitConceptId = 8837\r\nplausibleValueLow =      0.000\r\n\r\n**********/\r\n\r\n\r\nSELECT num_violated_rows, CASE WHEN denominator.num_rows = 0 THEN 0 ELSE 1.0*num_violated_rows/denominator.num_rows END  AS pct_violated_rows, \r\n  denominator.num_rows as num_denominator_rows\r\nFROM\r\n(\r\n\tSELECT COUNT_BIG(*) AS num_violated_rows\r\n\tFROM\r\n\t(\r\n\t\tSELECT m.* \r\n\t\tFROM cdm_ibm_mdcd_v993.dbo.measurement m\r\n\t\t\r\n\t\tWHERE m.measurement_concept_id =  3000963\r\n\t\tAND m.unit_concept_id = 8837\r\n\t\tAND m.value_as_number IS NOT NULL\r\n\t\tAND m.value_as_number <      0.000\r\n\t) violated_rows\r\n) violated_row_count,\r\n( \r\n\tSELECT COUNT_BIG(*) AS num_rows\r\n\tFROM cdm_ibm_mdcd_v993.dbo.measurement m\r\n\t\r\n\tWHERE measurement_concept_id =  3000963\r\n\tAND unit_concept_id = 8837\r\n\tAND value_as_number IS NOT NULL\r\n) denominator\r\n;","CHECK_NAME":"plausibleValueLow","CHECK_LEVEL":"CONCEPT","CHECK_DESCRIPTION":"For the combination of CONCEPT_ID  3000963 (Hemoglobin [Mass/volume] in Blood) and UNIT_CONCEPT_ID 8837 (microgram per deciliter), the number and percent of records that have a value less than      0.000.","CDM_TABLE_NAME":"MEASUREMENT","CDM_FIELD_NAME":"MEASUREMENT_CONCEPT_ID","CONCEPT_ID":" 3000963","UNIT_CONCEPT_ID":"8837","SQL_FILE":"concept_plausible_value_low.sql","CATEGORY":"Plausibility","SUBCATEGORY":"Atemporal","CONTEXT":"Verification","checkId":1235,"FAILED":0,"THRESHOLD_VALUE":5,"_row":"18.110"},{"NUM_VIOLATED_ROWS":0,"PCT_VIOLATED_ROWS":0,"NUM_DENOMINATOR_ROWS":0,"EXECUTION_TIME":"1.622951 secs","QUERY_TEXT":"\r\n/*********\r\nCONCEPT LEVEL check:\r\nPLAUSIBLE_VALUE_LOW - find any MEASUREMENT records that have VALUE_AS_NUMBER with non-null value < plausible low value\r\n\r\nParameters used in this template:\r\ncdmDatabaseSchema = cdm_ibm_mdcd_v993.dbo\r\nconceptId =  3000963\r\nunitConceptId = 9245\r\nplausibleValueLow =      0.000\r\n\r\n**********/\r\n\r\n\r\nSELECT num_violated_rows, CASE WHEN denominator.num_rows = 0 THEN 0 ELSE 1.0*num_violated_rows/denominator.num_rows END  AS pct_violated_rows, \r\n  denominator.num_rows as num_denominator_rows\r\nFROM\r\n(\r\n\tSELECT COUNT_BIG(*) AS num_violated_rows\r\n\tFROM\r\n\t(\r\n\t\tSELECT m.* \r\n\t\tFROM cdm_ibm_mdcd_v993.dbo.measurement m\r\n\t\t\r\n\t\tWHERE m.measurement_concept_id =  3000963\r\n\t\tAND m.unit_concept_id = 9245\r\n\t\tAND m.value_as_number IS NOT NULL\r\n\t\tAND m.value_as_number <      0.000\r\n\t) violated_rows\r\n) violated_row_count,\r\n( \r\n\tSELECT COUNT_BIG(*) AS num_rows\r\n\tFROM cdm_ibm_mdcd_v993.dbo.measurement m\r\n\t\r\n\tWHERE measurement_concept_id =  3000963\r\n\tAND unit_concept_id = 9245\r\n\tAND value_as_number IS NOT NULL\r\n) denominator\r\n;","CHECK_NAME":"plausibleValueLow","CHECK_LEVEL":"CONCEPT","CHECK_DESCRIPTION":"For the combination of CONCEPT_ID  3000963 (Hemoglobin [Mass/volume] in Blood) and UNIT_CONCEPT_ID 9245 (per deciliter), the number and percent of records that have a value less than      0.000.","CDM_TABLE_NAME":"MEASUREMENT","CDM_FIELD_NAME":"MEASUREMENT_CONCEPT_ID","CONCEPT_ID":" 3000963","UNIT_CONCEPT_ID":"9245","SQL_FILE":"concept_plausible_value_low.sql","CATEGORY":"Plausibility","SUBCATEGORY":"Atemporal","CONTEXT":"Verification","checkId":1236,"FAILED":0,"THRESHOLD_VALUE":5,"_row":"18.111"},{"NUM_VIOLATED_ROWS":0,"PCT_VIOLATED_ROWS":0,"NUM_DENOMINATOR_ROWS":0,"EXECUTION_TIME":"2.149946 secs","QUERY_TEXT":"\r\n/*********\r\nCONCEPT LEVEL check:\r\nPLAUSIBLE_VALUE_LOW - find any MEASUREMENT records that have VALUE_AS_NUMBER with non-null value < plausible low value\r\n\r\nParameters used in this template:\r\ncdmDatabaseSchema = cdm_ibm_mdcd_v993.dbo\r\nconceptId =  3000963\r\nunitConceptId = 9373\r\nplausibleValueLow =      0.000\r\n\r\n**********/\r\n\r\n\r\nSELECT num_violated_rows, CASE WHEN denominator.num_rows = 0 THEN 0 ELSE 1.0*num_violated_rows/denominator.num_rows END  AS pct_violated_rows, \r\n  denominator.num_rows as num_denominator_rows\r\nFROM\r\n(\r\n\tSELECT COUNT_BIG(*) AS num_violated_rows\r\n\tFROM\r\n\t(\r\n\t\tSELECT m.* \r\n\t\tFROM cdm_ibm_mdcd_v993.dbo.measurement m\r\n\t\t\r\n\t\tWHERE m.measurement_concept_id =  3000963\r\n\t\tAND m.unit_concept_id = 9373\r\n\t\tAND m.value_as_number IS NOT NULL\r\n\t\tAND m.value_as_number <      0.000\r\n\t) violated_rows\r\n) violated_row_count,\r\n( \r\n\tSELECT COUNT_BIG(*) AS num_rows\r\n\tFROM cdm_ibm_mdcd_v993.dbo.measurement m\r\n\t\r\n\tWHERE measurement_concept_id =  3000963\r\n\tAND unit_concept_id = 9373\r\n\tAND value_as_number IS NOT NULL\r\n) denominator\r\n;","CHECK_NAME":"plausibleValueLow","CHECK_LEVEL":"CONCEPT","CHECK_DESCRIPTION":"For the combination of CONCEPT_ID  3000963 (Hemoglobin [Mass/volume] in Blood) and UNIT_CONCEPT_ID 9373 (ounce (avoirdupois)), the number and percent of records that have a value less than      0.000.","CDM_TABLE_NAME":"MEASUREMENT","CDM_FIELD_NAME":"MEASUREMENT_CONCEPT_ID","CONCEPT_ID":" 3000963","UNIT_CONCEPT_ID":"9373","SQL_FILE":"concept_plausible_value_low.sql","CATEGORY":"Plausibility","SUBCATEGORY":"Atemporal","CONTEXT":"Verification","checkId":1237,"FAILED":0,"THRESHOLD_VALUE":5,"_row":"18.112"},{"NUM_VIOLATED_ROWS":0,"PCT_VIOLATED_ROWS":0,"NUM_DENOMINATOR_ROWS":0,"EXECUTION_TIME":"1.740911 secs","QUERY_TEXT":"\r\n/*********\r\nCONCEPT LEVEL check:\r\nPLAUSIBLE_VALUE_LOW - find any MEASUREMENT records that have VALUE_AS_NUMBER with non-null value < plausible low value\r\n\r\nParameters used in this template:\r\ncdmDatabaseSchema = cdm_ibm_mdcd_v993.dbo\r\nconceptId =  3000963\r\nunitConceptId = 9384\r\nplausibleValueLow =      0.000\r\n\r\n**********/\r\n\r\n\r\nSELECT num_violated_rows, CASE WHEN denominator.num_rows = 0 THEN 0 ELSE 1.0*num_violated_rows/denominator.num_rows END  AS pct_violated_rows, \r\n  denominator.num_rows as num_denominator_rows\r\nFROM\r\n(\r\n\tSELECT COUNT_BIG(*) AS num_violated_rows\r\n\tFROM\r\n\t(\r\n\t\tSELECT m.* \r\n\t\tFROM cdm_ibm_mdcd_v993.dbo.measurement m\r\n\t\t\r\n\t\tWHERE m.measurement_concept_id =  3000963\r\n\t\tAND m.unit_concept_id = 9384\r\n\t\tAND m.value_as_number IS NOT NULL\r\n\t\tAND m.value_as_number <      0.000\r\n\t) violated_rows\r\n) violated_row_count,\r\n( \r\n\tSELECT COUNT_BIG(*) AS num_rows\r\n\tFROM cdm_ibm_mdcd_v993.dbo.measurement m\r\n\t\r\n\tWHERE measurement_concept_id =  3000963\r\n\tAND unit_concept_id = 9384\r\n\tAND value_as_number IS NOT NULL\r\n) denominator\r\n;","CHECK_NAME":"plausibleValueLow","CHECK_LEVEL":"CONCEPT","CHECK_DESCRIPTION":"For the combination of CONCEPT_ID  3000963 (Hemoglobin [Mass/volume] in Blood) and UNIT_CONCEPT_ID 9384 (point), the number and percent of records that have a value less than      0.000.","CDM_TABLE_NAME":"MEASUREMENT","CDM_FIELD_NAME":"MEASUREMENT_CONCEPT_ID","CONCEPT_ID":" 3000963","UNIT_CONCEPT_ID":"9384","SQL_FILE":"concept_plausible_value_low.sql","CATEGORY":"Plausibility","SUBCATEGORY":"Atemporal","CONTEXT":"Verification","checkId":1238,"FAILED":0,"THRESHOLD_VALUE":5,"_row":"18.113"},{"NUM_VIOLATED_ROWS":0,"PCT_VIOLATED_ROWS":0,"NUM_DENOMINATOR_ROWS":0,"EXECUTION_TIME":"1.232972 secs","QUERY_TEXT":"\r\n/*********\r\nCONCEPT LEVEL check:\r\nPLAUSIBLE_VALUE_LOW - find any MEASUREMENT records that have VALUE_AS_NUMBER with non-null value < plausible low value\r\n\r\nParameters used in this template:\r\ncdmDatabaseSchema = cdm_ibm_mdcd_v993.dbo\r\nconceptId =  3000963\r\nunitConceptId = 9529\r\nplausibleValueLow =      0.000\r\n\r\n**********/\r\n\r\n\r\nSELECT num_violated_rows, CASE WHEN denominator.num_rows = 0 THEN 0 ELSE 1.0*num_violated_rows/denominator.num_rows END  AS pct_violated_rows, \r\n  denominator.num_rows as num_denominator_rows\r\nFROM\r\n(\r\n\tSELECT COUNT_BIG(*) AS num_violated_rows\r\n\tFROM\r\n\t(\r\n\t\tSELECT m.* \r\n\t\tFROM cdm_ibm_mdcd_v993.dbo.measurement m\r\n\t\t\r\n\t\tWHERE m.measurement_concept_id =  3000963\r\n\t\tAND m.unit_concept_id = 9529\r\n\t\tAND m.value_as_number IS NOT NULL\r\n\t\tAND m.value_as_number <      0.000\r\n\t) violated_rows\r\n) violated_row_count,\r\n( \r\n\tSELECT COUNT_BIG(*) AS num_rows\r\n\tFROM cdm_ibm_mdcd_v993.dbo.measurement m\r\n\t\r\n\tWHERE measurement_concept_id =  3000963\r\n\tAND unit_concept_id = 9529\r\n\tAND value_as_number IS NOT NULL\r\n) denominator\r\n;","CHECK_NAME":"plausibleValueLow","CHECK_LEVEL":"CONCEPT","CHECK_DESCRIPTION":"For the combination of CONCEPT_ID  3000963 (Hemoglobin [Mass/volume] in Blood) and UNIT_CONCEPT_ID 9529 (kilogram), the number and percent of records that have a value less than      0.000.","CDM_TABLE_NAME":"MEASUREMENT","CDM_FIELD_NAME":"MEASUREMENT_CONCEPT_ID","CONCEPT_ID":" 3000963","UNIT_CONCEPT_ID":"9529","SQL_FILE":"concept_plausible_value_low.sql","CATEGORY":"Plausibility","SUBCATEGORY":"Atemporal","CONTEXT":"Verification","checkId":1239,"FAILED":0,"THRESHOLD_VALUE":5,"_row":"18.114"},{"NUM_VIOLATED_ROWS":0,"PCT_VIOLATED_ROWS":0,"NUM_DENOMINATOR_ROWS":0,"EXECUTION_TIME":"1.915944 secs","QUERY_TEXT":"\r\n/*********\r\nCONCEPT LEVEL check:\r\nPLAUSIBLE_VALUE_LOW - find any MEASUREMENT records that have VALUE_AS_NUMBER with non-null value < plausible low value\r\n\r\nParameters used in this template:\r\ncdmDatabaseSchema = cdm_ibm_mdcd_v993.dbo\r\nconceptId =  3000963\r\nunitConceptId = 9546\r\nplausibleValueLow =      0.000\r\n\r\n**********/\r\n\r\n\r\nSELECT num_violated_rows, CASE WHEN denominator.num_rows = 0 THEN 0 ELSE 1.0*num_violated_rows/denominator.num_rows END  AS pct_violated_rows, \r\n  denominator.num_rows as num_denominator_rows\r\nFROM\r\n(\r\n\tSELECT COUNT_BIG(*) AS num_violated_rows\r\n\tFROM\r\n\t(\r\n\t\tSELECT m.* \r\n\t\tFROM cdm_ibm_mdcd_v993.dbo.measurement m\r\n\t\t\r\n\t\tWHERE m.measurement_concept_id =  3000963\r\n\t\tAND m.unit_concept_id = 9546\r\n\t\tAND m.value_as_number IS NOT NULL\r\n\t\tAND m.value_as_number <      0.000\r\n\t) violated_rows\r\n) violated_row_count,\r\n( \r\n\tSELECT COUNT_BIG(*) AS num_rows\r\n\tFROM cdm_ibm_mdcd_v993.dbo.measurement m\r\n\t\r\n\tWHERE measurement_concept_id =  3000963\r\n\tAND unit_concept_id = 9546\r\n\tAND value_as_number IS NOT NULL\r\n) denominator\r\n;","CHECK_NAME":"plausibleValueLow","CHECK_LEVEL":"CONCEPT","CHECK_DESCRIPTION":"For the combination of CONCEPT_ID  3000963 (Hemoglobin [Mass/volume] in Blood) and UNIT_CONCEPT_ID 9546 (meter), the number and percent of records that have a value less than      0.000.","CDM_TABLE_NAME":"MEASUREMENT","CDM_FIELD_NAME":"MEASUREMENT_CONCEPT_ID","CONCEPT_ID":" 3000963","UNIT_CONCEPT_ID":"9546","SQL_FILE":"concept_plausible_value_low.sql","CATEGORY":"Plausibility","SUBCATEGORY":"Atemporal","CONTEXT":"Verification","checkId":1240,"FAILED":0,"THRESHOLD_VALUE":5,"_row":"18.115"},{"NUM_VIOLATED_ROWS":0,"PCT_VIOLATED_ROWS":0,"NUM_DENOMINATOR_ROWS":0,"EXECUTION_TIME":"2.957923 secs","QUERY_TEXT":"\r\n/*********\r\nCONCEPT LEVEL check:\r\nPLAUSIBLE_VALUE_LOW - find any MEASUREMENT records that have VALUE_AS_NUMBER with non-null value < plausible low value\r\n\r\nParameters used in this template:\r\ncdmDatabaseSchema = cdm_ibm_mdcd_v993.dbo\r\nconceptId =  3000963\r\nunitConceptId = 9562\r\nplausibleValueLow =      0.000\r\n\r\n**********/\r\n\r\n\r\nSELECT num_violated_rows, CASE WHEN denominator.num_rows = 0 THEN 0 ELSE 1.0*num_violated_rows/denominator.num_rows END  AS pct_violated_rows, \r\n  denominator.num_rows as num_denominator_rows\r\nFROM\r\n(\r\n\tSELECT COUNT_BIG(*) AS num_violated_rows\r\n\tFROM\r\n\t(\r\n\t\tSELECT m.* \r\n\t\tFROM cdm_ibm_mdcd_v993.dbo.measurement m\r\n\t\t\r\n\t\tWHERE m.measurement_concept_id =  3000963\r\n\t\tAND m.unit_concept_id = 9562\r\n\t\tAND m.value_as_number IS NOT NULL\r\n\t\tAND m.value_as_number <      0.000\r\n\t) violated_rows\r\n) violated_row_count,\r\n( \r\n\tSELECT COUNT_BIG(*) AS num_rows\r\n\tFROM cdm_ibm_mdcd_v993.dbo.measurement m\r\n\t\r\n\tWHERE measurement_concept_id =  3000963\r\n\tAND unit_concept_id = 9562\r\n\tAND value_as_number IS NOT NULL\r\n) denominator\r\n;","CHECK_NAME":"plausibleValueLow","CHECK_LEVEL":"CONCEPT","CHECK_DESCRIPTION":"For the combination of CONCEPT_ID  3000963 (Hemoglobin [Mass/volume] in Blood) and UNIT_CONCEPT_ID 9562 (milligram per kilogram), the number and percent of records that have a value less than      0.000.","CDM_TABLE_NAME":"MEASUREMENT","CDM_FIELD_NAME":"MEASUREMENT_CONCEPT_ID","CONCEPT_ID":" 3000963","UNIT_CONCEPT_ID":"9562","SQL_FILE":"concept_plausible_value_low.sql","CATEGORY":"Plausibility","SUBCATEGORY":"Atemporal","CONTEXT":"Verification","checkId":1241,"FAILED":0,"THRESHOLD_VALUE":5,"_row":"18.116"},{"NUM_VIOLATED_ROWS":0,"PCT_VIOLATED_ROWS":0,"NUM_DENOMINATOR_ROWS":0,"EXECUTION_TIME":"4.048889 secs","QUERY_TEXT":"\r\n/*********\r\nCONCEPT LEVEL check:\r\nPLAUSIBLE_VALUE_LOW - find any MEASUREMENT records that have VALUE_AS_NUMBER with non-null value < plausible low value\r\n\r\nParameters used in this template:\r\ncdmDatabaseSchema = cdm_ibm_mdcd_v993.dbo\r\nconceptId =  3001122\r\nunitConceptId = 8510\r\nplausibleValueLow =      0.000\r\n\r\n**********/\r\n\r\n\r\nSELECT num_violated_rows, CASE WHEN denominator.num_rows = 0 THEN 0 ELSE 1.0*num_violated_rows/denominator.num_rows END  AS pct_violated_rows, \r\n  denominator.num_rows as num_denominator_rows\r\nFROM\r\n(\r\n\tSELECT COUNT_BIG(*) AS num_violated_rows\r\n\tFROM\r\n\t(\r\n\t\tSELECT m.* \r\n\t\tFROM cdm_ibm_mdcd_v993.dbo.measurement m\r\n\t\t\r\n\t\tWHERE m.measurement_concept_id =  3001122\r\n\t\tAND m.unit_concept_id = 8510\r\n\t\tAND m.value_as_number IS NOT NULL\r\n\t\tAND m.value_as_number <      0.000\r\n\t) violated_rows\r\n) violated_row_count,\r\n( \r\n\tSELECT COUNT_BIG(*) AS num_rows\r\n\tFROM cdm_ibm_mdcd_v993.dbo.measurement m\r\n\t\r\n\tWHERE measurement_concept_id =  3001122\r\n\tAND unit_concept_id = 8510\r\n\tAND value_as_number IS NOT NULL\r\n) denominator\r\n;","CHECK_NAME":"plausibleValueLow","CHECK_LEVEL":"CONCEPT","CHECK_DESCRIPTION":"For the combination of CONCEPT_ID  3001122 (Ferritin [Mass/volume] in Serum or Plasma) and UNIT_CONCEPT_ID 8510 (unit), the number and percent of records that have a value less than      0.000.","CDM_TABLE_NAME":"MEASUREMENT","CDM_FIELD_NAME":"MEASUREMENT_CONCEPT_ID","CONCEPT_ID":" 3001122","UNIT_CONCEPT_ID":"8510","SQL_FILE":"concept_plausible_value_low.sql","CATEGORY":"Plausibility","SUBCATEGORY":"Atemporal","CONTEXT":"Verification","checkId":1242,"FAILED":0,"THRESHOLD_VALUE":5,"_row":"18.117"},{"NUM_VIOLATED_ROWS":0,"PCT_VIOLATED_ROWS":0,"NUM_DENOMINATOR_ROWS":0,"EXECUTION_TIME":"3.046919 secs","QUERY_TEXT":"\r\n/*********\r\nCONCEPT LEVEL check:\r\nPLAUSIBLE_VALUE_LOW - find any MEASUREMENT records that have VALUE_AS_NUMBER with non-null value < plausible low value\r\n\r\nParameters used in this template:\r\ncdmDatabaseSchema = cdm_ibm_mdcd_v993.dbo\r\nconceptId =  3001122\r\nunitConceptId = 8748\r\nplausibleValueLow =      0.000\r\n\r\n**********/\r\n\r\n\r\nSELECT num_violated_rows, CASE WHEN denominator.num_rows = 0 THEN 0 ELSE 1.0*num_violated_rows/denominator.num_rows END  AS pct_violated_rows, \r\n  denominator.num_rows as num_denominator_rows\r\nFROM\r\n(\r\n\tSELECT COUNT_BIG(*) AS num_violated_rows\r\n\tFROM\r\n\t(\r\n\t\tSELECT m.* \r\n\t\tFROM cdm_ibm_mdcd_v993.dbo.measurement m\r\n\t\t\r\n\t\tWHERE m.measurement_concept_id =  3001122\r\n\t\tAND m.unit_concept_id = 8748\r\n\t\tAND m.value_as_number IS NOT NULL\r\n\t\tAND m.value_as_number <      0.000\r\n\t) violated_rows\r\n) violated_row_count,\r\n( \r\n\tSELECT COUNT_BIG(*) AS num_rows\r\n\tFROM cdm_ibm_mdcd_v993.dbo.measurement m\r\n\t\r\n\tWHERE measurement_concept_id =  3001122\r\n\tAND unit_concept_id = 8748\r\n\tAND value_as_number IS NOT NULL\r\n) denominator\r\n;","CHECK_NAME":"plausibleValueLow","CHECK_LEVEL":"CONCEPT","CHECK_DESCRIPTION":"For the combination of CONCEPT_ID  3001122 (Ferritin [Mass/volume] in Serum or Plasma) and UNIT_CONCEPT_ID 8748 (microgram per liter), the number and percent of records that have a value less than      0.000.","CDM_TABLE_NAME":"MEASUREMENT","CDM_FIELD_NAME":"MEASUREMENT_CONCEPT_ID","CONCEPT_ID":" 3001122","UNIT_CONCEPT_ID":"8748","SQL_FILE":"concept_plausible_value_low.sql","CATEGORY":"Plausibility","SUBCATEGORY":"Atemporal","CONTEXT":"Verification","checkId":1243,"FAILED":0,"THRESHOLD_VALUE":5,"_row":"18.118"},{"NUM_VIOLATED_ROWS":0,"PCT_VIOLATED_ROWS":0,"NUM_DENOMINATOR_ROWS":0,"EXECUTION_TIME":"2.901889 secs","QUERY_TEXT":"\r\n/*********\r\nCONCEPT LEVEL check:\r\nPLAUSIBLE_VALUE_LOW - find any MEASUREMENT records that have VALUE_AS_NUMBER with non-null value < plausible low value\r\n\r\nParameters used in this template:\r\ncdmDatabaseSchema = cdm_ibm_mdcd_v993.dbo\r\nconceptId =  3001122\r\nunitConceptId = 8842\r\nplausibleValueLow =      0.010\r\n\r\n**********/\r\n\r\n\r\nSELECT num_violated_rows, CASE WHEN denominator.num_rows = 0 THEN 0 ELSE 1.0*num_violated_rows/denominator.num_rows END  AS pct_violated_rows, \r\n  denominator.num_rows as num_denominator_rows\r\nFROM\r\n(\r\n\tSELECT COUNT_BIG(*) AS num_violated_rows\r\n\tFROM\r\n\t(\r\n\t\tSELECT m.* \r\n\t\tFROM cdm_ibm_mdcd_v993.dbo.measurement m\r\n\t\t\r\n\t\tWHERE m.measurement_concept_id =  3001122\r\n\t\tAND m.unit_concept_id = 8842\r\n\t\tAND m.value_as_number IS NOT NULL\r\n\t\tAND m.value_as_number <      0.010\r\n\t) violated_rows\r\n) violated_row_count,\r\n( \r\n\tSELECT COUNT_BIG(*) AS num_rows\r\n\tFROM cdm_ibm_mdcd_v993.dbo.measurement m\r\n\t\r\n\tWHERE measurement_concept_id =  3001122\r\n\tAND unit_concept_id = 8842\r\n\tAND value_as_number IS NOT NULL\r\n) denominator\r\n;","CHECK_NAME":"plausibleValueLow","CHECK_LEVEL":"CONCEPT","CHECK_DESCRIPTION":"For the combination of CONCEPT_ID  3001122 (Ferritin [Mass/volume] in Serum or Plasma) and UNIT_CONCEPT_ID 8842 (nanogram per milliliter), the number and percent of records that have a value less than      0.010.","CDM_TABLE_NAME":"MEASUREMENT","CDM_FIELD_NAME":"MEASUREMENT_CONCEPT_ID","CONCEPT_ID":" 3001122","UNIT_CONCEPT_ID":"8842","SQL_FILE":"concept_plausible_value_low.sql","CATEGORY":"Plausibility","SUBCATEGORY":"Atemporal","CONTEXT":"Verification","checkId":1244,"FAILED":0,"THRESHOLD_VALUE":5,"_row":"18.119"},{"NUM_VIOLATED_ROWS":0,"PCT_VIOLATED_ROWS":0,"NUM_DENOMINATOR_ROWS":0,"EXECUTION_TIME":"1.202964 secs","QUERY_TEXT":"\r\n/*********\r\nCONCEPT LEVEL check:\r\nPLAUSIBLE_VALUE_LOW - find any MEASUREMENT records that have VALUE_AS_NUMBER with non-null value < plausible low value\r\n\r\nParameters used in this template:\r\ncdmDatabaseSchema = cdm_ibm_mdcd_v993.dbo\r\nconceptId =  3001247\r\nunitConceptId = 8848\r\nplausibleValueLow =      1.000\r\n\r\n**********/\r\n\r\n\r\nSELECT num_violated_rows, CASE WHEN denominator.num_rows = 0 THEN 0 ELSE 1.0*num_violated_rows/denominator.num_rows END  AS pct_violated_rows, \r\n  denominator.num_rows as num_denominator_rows\r\nFROM\r\n(\r\n\tSELECT COUNT_BIG(*) AS num_violated_rows\r\n\tFROM\r\n\t(\r\n\t\tSELECT m.* \r\n\t\tFROM cdm_ibm_mdcd_v993.dbo.measurement m\r\n\t\t\r\n\t\tWHERE m.measurement_concept_id =  3001247\r\n\t\tAND m.unit_concept_id = 8848\r\n\t\tAND m.value_as_number IS NOT NULL\r\n\t\tAND m.value_as_number <      1.000\r\n\t) violated_rows\r\n) violated_row_count,\r\n( \r\n\tSELECT COUNT_BIG(*) AS num_rows\r\n\tFROM cdm_ibm_mdcd_v993.dbo.measurement m\r\n\t\r\n\tWHERE measurement_concept_id =  3001247\r\n\tAND unit_concept_id = 8848\r\n\tAND value_as_number IS NOT NULL\r\n) denominator\r\n;","CHECK_NAME":"plausibleValueLow","CHECK_LEVEL":"CONCEPT","CHECK_DESCRIPTION":"For the combination of CONCEPT_ID  3001247 (Common Ragweed IgE Ab [Units/volume] in Serum) and UNIT_CONCEPT_ID 8848 (thousand per microliter), the number and percent of records that have a value less than      1.000.","CDM_TABLE_NAME":"MEASUREMENT","CDM_FIELD_NAME":"MEASUREMENT_CONCEPT_ID","CONCEPT_ID":" 3001247","UNIT_CONCEPT_ID":"8848","SQL_FILE":"concept_plausible_value_low.sql","CATEGORY":"Plausibility","SUBCATEGORY":"Atemporal","CONTEXT":"Verification","checkId":1245,"FAILED":0,"THRESHOLD_VALUE":5,"_row":"18.120"},{"NUM_VIOLATED_ROWS":0,"PCT_VIOLATED_ROWS":0,"NUM_DENOMINATOR_ROWS":0,"EXECUTION_TIME":"1.067970 secs","QUERY_TEXT":"\r\n/*********\r\nCONCEPT LEVEL check:\r\nPLAUSIBLE_VALUE_LOW - find any MEASUREMENT records that have VALUE_AS_NUMBER with non-null value < plausible low value\r\n\r\nParameters used in this template:\r\ncdmDatabaseSchema = cdm_ibm_mdcd_v993.dbo\r\nconceptId =  3001308\r\nunitConceptId = 8736\r\nplausibleValueLow =     19.000\r\n\r\n**********/\r\n\r\n\r\nSELECT num_violated_rows, CASE WHEN denominator.num_rows = 0 THEN 0 ELSE 1.0*num_violated_rows/denominator.num_rows END  AS pct_violated_rows, \r\n  denominator.num_rows as num_denominator_rows\r\nFROM\r\n(\r\n\tSELECT COUNT_BIG(*) AS num_violated_rows\r\n\tFROM\r\n\t(\r\n\t\tSELECT m.* \r\n\t\tFROM cdm_ibm_mdcd_v993.dbo.measurement m\r\n\t\t\r\n\t\tWHERE m.measurement_concept_id =  3001308\r\n\t\tAND m.unit_concept_id = 8736\r\n\t\tAND m.value_as_number IS NOT NULL\r\n\t\tAND m.value_as_number <     19.000\r\n\t) violated_rows\r\n) violated_row_count,\r\n( \r\n\tSELECT COUNT_BIG(*) AS num_rows\r\n\tFROM cdm_ibm_mdcd_v993.dbo.measurement m\r\n\t\r\n\tWHERE measurement_concept_id =  3001308\r\n\tAND unit_concept_id = 8736\r\n\tAND value_as_number IS NOT NULL\r\n) denominator\r\n;","CHECK_NAME":"plausibleValueLow","CHECK_LEVEL":"CONCEPT","CHECK_DESCRIPTION":"For the combination of CONCEPT_ID  3001308 (Cholesterol in LDL [Moles/volume] in Serum or Plasma) and UNIT_CONCEPT_ID 8736 (nanomole per liter), the number and percent of records that have a value less than     19.000.","CDM_TABLE_NAME":"MEASUREMENT","CDM_FIELD_NAME":"MEASUREMENT_CONCEPT_ID","CONCEPT_ID":" 3001308","UNIT_CONCEPT_ID":"8736","SQL_FILE":"concept_plausible_value_low.sql","CATEGORY":"Plausibility","SUBCATEGORY":"Atemporal","CONTEXT":"Verification","checkId":1246,"FAILED":0,"THRESHOLD_VALUE":5,"_row":"18.121"},{"NUM_VIOLATED_ROWS":0,"PCT_VIOLATED_ROWS":0,"NUM_DENOMINATOR_ROWS":0,"EXECUTION_TIME":"3.067920 secs","QUERY_TEXT":"\r\n/*********\r\nCONCEPT LEVEL check:\r\nPLAUSIBLE_VALUE_LOW - find any MEASUREMENT records that have VALUE_AS_NUMBER with non-null value < plausible low value\r\n\r\nParameters used in this template:\r\ncdmDatabaseSchema = cdm_ibm_mdcd_v993.dbo\r\nconceptId =  3001308\r\nunitConceptId = 8753\r\nplausibleValueLow =      1.000\r\n\r\n**********/\r\n\r\n\r\nSELECT num_violated_rows, CASE WHEN denominator.num_rows = 0 THEN 0 ELSE 1.0*num_violated_rows/denominator.num_rows END  AS pct_violated_rows, \r\n  denominator.num_rows as num_denominator_rows\r\nFROM\r\n(\r\n\tSELECT COUNT_BIG(*) AS num_violated_rows\r\n\tFROM\r\n\t(\r\n\t\tSELECT m.* \r\n\t\tFROM cdm_ibm_mdcd_v993.dbo.measurement m\r\n\t\t\r\n\t\tWHERE m.measurement_concept_id =  3001308\r\n\t\tAND m.unit_concept_id = 8753\r\n\t\tAND m.value_as_number IS NOT NULL\r\n\t\tAND m.value_as_number <      1.000\r\n\t) violated_rows\r\n) violated_row_count,\r\n( \r\n\tSELECT COUNT_BIG(*) AS num_rows\r\n\tFROM cdm_ibm_mdcd_v993.dbo.measurement m\r\n\t\r\n\tWHERE measurement_concept_id =  3001308\r\n\tAND unit_concept_id = 8753\r\n\tAND value_as_number IS NOT NULL\r\n) denominator\r\n;","CHECK_NAME":"plausibleValueLow","CHECK_LEVEL":"CONCEPT","CHECK_DESCRIPTION":"For the combination of CONCEPT_ID  3001308 (Cholesterol in LDL [Moles/volume] in Serum or Plasma) and UNIT_CONCEPT_ID 8753 (millimole per liter), the number and percent of records that have a value less than      1.000.","CDM_TABLE_NAME":"MEASUREMENT","CDM_FIELD_NAME":"MEASUREMENT_CONCEPT_ID","CONCEPT_ID":" 3001308","UNIT_CONCEPT_ID":"8753","SQL_FILE":"concept_plausible_value_low.sql","CATEGORY":"Plausibility","SUBCATEGORY":"Atemporal","CONTEXT":"Verification","checkId":1247,"FAILED":0,"THRESHOLD_VALUE":5,"_row":"18.122"},{"NUM_VIOLATED_ROWS":0,"PCT_VIOLATED_ROWS":0,"NUM_DENOMINATOR_ROWS":0,"EXECUTION_TIME":"3.020924 secs","QUERY_TEXT":"\r\n/*********\r\nCONCEPT LEVEL check:\r\nPLAUSIBLE_VALUE_LOW - find any MEASUREMENT records that have VALUE_AS_NUMBER with non-null value < plausible low value\r\n\r\nParameters used in this template:\r\ncdmDatabaseSchema = cdm_ibm_mdcd_v993.dbo\r\nconceptId =  3001318\r\nunitConceptId = 8554\r\nplausibleValueLow =      2.000\r\n\r\n**********/\r\n\r\n\r\nSELECT num_violated_rows, CASE WHEN denominator.num_rows = 0 THEN 0 ELSE 1.0*num_violated_rows/denominator.num_rows END  AS pct_violated_rows, \r\n  denominator.num_rows as num_denominator_rows\r\nFROM\r\n(\r\n\tSELECT COUNT_BIG(*) AS num_violated_rows\r\n\tFROM\r\n\t(\r\n\t\tSELECT m.* \r\n\t\tFROM cdm_ibm_mdcd_v993.dbo.measurement m\r\n\t\t\r\n\t\tWHERE m.measurement_concept_id =  3001318\r\n\t\tAND m.unit_concept_id = 8554\r\n\t\tAND m.value_as_number IS NOT NULL\r\n\t\tAND m.value_as_number <      2.000\r\n\t) violated_rows\r\n) violated_row_count,\r\n( \r\n\tSELECT COUNT_BIG(*) AS num_rows\r\n\tFROM cdm_ibm_mdcd_v993.dbo.measurement m\r\n\t\r\n\tWHERE measurement_concept_id =  3001318\r\n\tAND unit_concept_id = 8554\r\n\tAND value_as_number IS NOT NULL\r\n) denominator\r\n;","CHECK_NAME":"plausibleValueLow","CHECK_LEVEL":"CONCEPT","CHECK_DESCRIPTION":"For the combination of CONCEPT_ID  3001318 (Cholesterol.total/Cholesterol in HDL [Percentile]) and UNIT_CONCEPT_ID 8554 (percent), the number and percent of records that have a value less than      2.000.","CDM_TABLE_NAME":"MEASUREMENT","CDM_FIELD_NAME":"MEASUREMENT_CONCEPT_ID","CONCEPT_ID":" 3001318","UNIT_CONCEPT_ID":"8554","SQL_FILE":"concept_plausible_value_low.sql","CATEGORY":"Plausibility","SUBCATEGORY":"Atemporal","CONTEXT":"Verification","checkId":1248,"FAILED":0,"THRESHOLD_VALUE":5,"_row":"18.123"},{"NUM_VIOLATED_ROWS":0,"PCT_VIOLATED_ROWS":0,"NUM_DENOMINATOR_ROWS":0,"EXECUTION_TIME":"2.040947 secs","QUERY_TEXT":"\r\n/*********\r\nCONCEPT LEVEL check:\r\nPLAUSIBLE_VALUE_LOW - find any MEASUREMENT records that have VALUE_AS_NUMBER with non-null value < plausible low value\r\n\r\nParameters used in this template:\r\ncdmDatabaseSchema = cdm_ibm_mdcd_v993.dbo\r\nconceptId =  3001420\r\nunitConceptId = 8753\r\nplausibleValueLow =      0.000\r\n\r\n**********/\r\n\r\n\r\nSELECT num_violated_rows, CASE WHEN denominator.num_rows = 0 THEN 0 ELSE 1.0*num_violated_rows/denominator.num_rows END  AS pct_violated_rows, \r\n  denominator.num_rows as num_denominator_rows\r\nFROM\r\n(\r\n\tSELECT COUNT_BIG(*) AS num_violated_rows\r\n\tFROM\r\n\t(\r\n\t\tSELECT m.* \r\n\t\tFROM cdm_ibm_mdcd_v993.dbo.measurement m\r\n\t\t\r\n\t\tWHERE m.measurement_concept_id =  3001420\r\n\t\tAND m.unit_concept_id = 8753\r\n\t\tAND m.value_as_number IS NOT NULL\r\n\t\tAND m.value_as_number <      0.000\r\n\t) violated_rows\r\n) violated_row_count,\r\n( \r\n\tSELECT COUNT_BIG(*) AS num_rows\r\n\tFROM cdm_ibm_mdcd_v993.dbo.measurement m\r\n\t\r\n\tWHERE measurement_concept_id =  3001420\r\n\tAND unit_concept_id = 8753\r\n\tAND value_as_number IS NOT NULL\r\n) denominator\r\n;","CHECK_NAME":"plausibleValueLow","CHECK_LEVEL":"CONCEPT","CHECK_DESCRIPTION":"For the combination of CONCEPT_ID  3001420 (Magnesium [Mass/volume] in Serum or Plasma) and UNIT_CONCEPT_ID 8753 (millimole per liter), the number and percent of records that have a value less than      0.000.","CDM_TABLE_NAME":"MEASUREMENT","CDM_FIELD_NAME":"MEASUREMENT_CONCEPT_ID","CONCEPT_ID":" 3001420","UNIT_CONCEPT_ID":"8753","SQL_FILE":"concept_plausible_value_low.sql","CATEGORY":"Plausibility","SUBCATEGORY":"Atemporal","CONTEXT":"Verification","checkId":1249,"FAILED":0,"THRESHOLD_VALUE":5,"_row":"18.124"},{"NUM_VIOLATED_ROWS":0,"PCT_VIOLATED_ROWS":0,"NUM_DENOMINATOR_ROWS":0,"EXECUTION_TIME":"1.898948 secs","QUERY_TEXT":"\r\n/*********\r\nCONCEPT LEVEL check:\r\nPLAUSIBLE_VALUE_LOW - find any MEASUREMENT records that have VALUE_AS_NUMBER with non-null value < plausible low value\r\n\r\nParameters used in this template:\r\ncdmDatabaseSchema = cdm_ibm_mdcd_v993.dbo\r\nconceptId =  3001420\r\nunitConceptId = 8840\r\nplausibleValueLow =      0.000\r\n\r\n**********/\r\n\r\n\r\nSELECT num_violated_rows, CASE WHEN denominator.num_rows = 0 THEN 0 ELSE 1.0*num_violated_rows/denominator.num_rows END  AS pct_violated_rows, \r\n  denominator.num_rows as num_denominator_rows\r\nFROM\r\n(\r\n\tSELECT COUNT_BIG(*) AS num_violated_rows\r\n\tFROM\r\n\t(\r\n\t\tSELECT m.* \r\n\t\tFROM cdm_ibm_mdcd_v993.dbo.measurement m\r\n\t\t\r\n\t\tWHERE m.measurement_concept_id =  3001420\r\n\t\tAND m.unit_concept_id = 8840\r\n\t\tAND m.value_as_number IS NOT NULL\r\n\t\tAND m.value_as_number <      0.000\r\n\t) violated_rows\r\n) violated_row_count,\r\n( \r\n\tSELECT COUNT_BIG(*) AS num_rows\r\n\tFROM cdm_ibm_mdcd_v993.dbo.measurement m\r\n\t\r\n\tWHERE measurement_concept_id =  3001420\r\n\tAND unit_concept_id = 8840\r\n\tAND value_as_number IS NOT NULL\r\n) denominator\r\n;","CHECK_NAME":"plausibleValueLow","CHECK_LEVEL":"CONCEPT","CHECK_DESCRIPTION":"For the combination of CONCEPT_ID  3001420 (Magnesium [Mass/volume] in Serum or Plasma) and UNIT_CONCEPT_ID 8840 (milligram per deciliter), the number and percent of records that have a value less than      0.000.","CDM_TABLE_NAME":"MEASUREMENT","CDM_FIELD_NAME":"MEASUREMENT_CONCEPT_ID","CONCEPT_ID":" 3001420","UNIT_CONCEPT_ID":"8840","SQL_FILE":"concept_plausible_value_low.sql","CATEGORY":"Plausibility","SUBCATEGORY":"Atemporal","CONTEXT":"Verification","checkId":1250,"FAILED":0,"THRESHOLD_VALUE":5,"_row":"18.125"},{"NUM_VIOLATED_ROWS":0,"PCT_VIOLATED_ROWS":0,"NUM_DENOMINATOR_ROWS":0,"EXECUTION_TIME":"1.695948 secs","QUERY_TEXT":"\r\n/*********\r\nCONCEPT LEVEL check:\r\nPLAUSIBLE_VALUE_LOW - find any MEASUREMENT records that have VALUE_AS_NUMBER with non-null value < plausible low value\r\n\r\nParameters used in this template:\r\ncdmDatabaseSchema = cdm_ibm_mdcd_v993.dbo\r\nconceptId =  3001420\r\nunitConceptId = 9557\r\nplausibleValueLow =      0.000\r\n\r\n**********/\r\n\r\n\r\nSELECT num_violated_rows, CASE WHEN denominator.num_rows = 0 THEN 0 ELSE 1.0*num_violated_rows/denominator.num_rows END  AS pct_violated_rows, \r\n  denominator.num_rows as num_denominator_rows\r\nFROM\r\n(\r\n\tSELECT COUNT_BIG(*) AS num_violated_rows\r\n\tFROM\r\n\t(\r\n\t\tSELECT m.* \r\n\t\tFROM cdm_ibm_mdcd_v993.dbo.measurement m\r\n\t\t\r\n\t\tWHERE m.measurement_concept_id =  3001420\r\n\t\tAND m.unit_concept_id = 9557\r\n\t\tAND m.value_as_number IS NOT NULL\r\n\t\tAND m.value_as_number <      0.000\r\n\t) violated_rows\r\n) violated_row_count,\r\n( \r\n\tSELECT COUNT_BIG(*) AS num_rows\r\n\tFROM cdm_ibm_mdcd_v993.dbo.measurement m\r\n\t\r\n\tWHERE measurement_concept_id =  3001420\r\n\tAND unit_concept_id = 9557\r\n\tAND value_as_number IS NOT NULL\r\n) denominator\r\n;","CHECK_NAME":"plausibleValueLow","CHECK_LEVEL":"CONCEPT","CHECK_DESCRIPTION":"For the combination of CONCEPT_ID  3001420 (Magnesium [Mass/volume] in Serum or Plasma) and UNIT_CONCEPT_ID 9557 (milliequivalent per liter), the number and percent of records that have a value less than      0.000.","CDM_TABLE_NAME":"MEASUREMENT","CDM_FIELD_NAME":"MEASUREMENT_CONCEPT_ID","CONCEPT_ID":" 3001420","UNIT_CONCEPT_ID":"9557","SQL_FILE":"concept_plausible_value_low.sql","CATEGORY":"Plausibility","SUBCATEGORY":"Atemporal","CONTEXT":"Verification","checkId":1251,"FAILED":0,"THRESHOLD_VALUE":5,"_row":"18.126"},{"NUM_VIOLATED_ROWS":0,"PCT_VIOLATED_ROWS":0,"NUM_DENOMINATOR_ROWS":0,"EXECUTION_TIME":"1.040973 secs","QUERY_TEXT":"\r\n/*********\r\nCONCEPT LEVEL check:\r\nPLAUSIBLE_VALUE_LOW - find any MEASUREMENT records that have VALUE_AS_NUMBER with non-null value < plausible low value\r\n\r\nParameters used in this template:\r\ncdmDatabaseSchema = cdm_ibm_mdcd_v993.dbo\r\nconceptId =  3001604\r\nunitConceptId = 8554\r\nplausibleValueLow =      0.000\r\n\r\n**********/\r\n\r\n\r\nSELECT num_violated_r
```
