## Supplementary material for "Increasing Trust in Real-World Evidence Through Evaluation of Observational Data Quality": results_cdm_mdcd (part 3 of 6)

```
ows, CASE WHEN denominator.num_rows = 0 THEN 0 ELSE 1.0*num_violated_rows/denominator.num_rows END  AS pct_violated_rows, \r\n  denominator.num_rows as num_denominator_rows\r\nFROM\r\n(\r\n\tSELECT COUNT_BIG(*) AS num_violated_rows\r\n\tFROM\r\n\t(\r\n\t\tSELECT m.* \r\n\t\tFROM cdm_ibm_mdcd_v993.dbo.measurement m\r\n\t\t\r\n\t\tWHERE m.measurement_concept_id =  3001604\r\n\t\tAND m.unit_concept_id = 8554\r\n\t\tAND m.value_as_number IS NOT NULL\r\n\t\tAND m.value_as_number <      0.000\r\n\t) violated_rows\r\n) violated_row_count,\r\n( \r\n\tSELECT COUNT_BIG(*) AS num_rows\r\n\tFROM cdm_ibm_mdcd_v993.dbo.measurement m\r\n\t\r\n\tWHERE measurement_concept_id =  3001604\r\n\tAND unit_concept_id = 8554\r\n\tAND value_as_number IS NOT NULL\r\n) denominator\r\n;","CHECK_NAME":"plausibleValueLow","CHECK_LEVEL":"CONCEPT","CHECK_DESCRIPTION":"For the combination of CONCEPT_ID  3001604 (Monocytes [#/volume] in Blood) and UNIT_CONCEPT_ID 8554 (percent), the number and percent of records that have a value less than      0.000.","CDM_TABLE_NAME":"MEASUREMENT","CDM_FIELD_NAME":"MEASUREMENT_CONCEPT_ID","CONCEPT_ID":" 3001604","UNIT_CONCEPT_ID":"8554","SQL_FILE":"concept_plausible_value_low.sql","CATEGORY":"Plausibility","SUBCATEGORY":"Atemporal","CONTEXT":"Verification","checkId":1252,"FAILED":0,"THRESHOLD_VALUE":5,"_row":"18.127"},{"NUM_VIOLATED_ROWS":0,"PCT_VIOLATED_ROWS":0,"NUM_DENOMINATOR_ROWS":0,"EXECUTION_TIME":"0.954970 secs","QUERY_TEXT":"\r\n/*********\r\nCONCEPT LEVEL check:\r\nPLAUSIBLE_VALUE_LOW - find any MEASUREMENT records that have VALUE_AS_NUMBER with non-null value < plausible low value\r\n\r\nParameters used in this template:\r\ncdmDatabaseSchema = cdm_ibm_mdcd_v993.dbo\r\nconceptId =  3001604\r\nunitConceptId = 8848\r\nplausibleValueLow =      0.000\r\n\r\n**********/\r\n\r\n\r\nSELECT num_violated_rows, CASE WHEN denominator.num_rows = 0 THEN 0 ELSE 1.0*num_violated_rows/denominator.num_rows END  AS pct_violated_rows, \r\n  denominator.num_rows as num_denominator_rows\r\nFROM\r\n(\r\n\tSELECT COUNT_BIG(*) AS num_violated_rows\r\n\tFROM\r\n\t(\r\n\t\tSELECT m.* \r\n\t\tFROM cdm_ibm_mdcd_v993.dbo.measurement m\r\n\t\t\r\n\t\tWHERE m.measurement_concept_id =  3001604\r\n\t\tAND m.unit_concept_id = 8848\r\n\t\tAND m.value_as_number IS NOT NULL\r\n\t\tAND m.value_as_number <      0.000\r\n\t) violated_rows\r\n) violated_row_count,\r\n( \r\n\tSELECT COUNT_BIG(*) AS num_rows\r\n\tFROM cdm_ibm_mdcd_v993.dbo.measurement m\r\n\t\r\n\tWHERE measurement_concept_id =  3001604\r\n\tAND unit_concept_id = 8848\r\n\tAND value_as_number IS NOT NULL\r\n) denominator\r\n;","CHECK_NAME":"plausibleValueLow","CHECK_LEVEL":"CONCEPT","CHECK_DESCRIPTION":"For the combination of CONCEPT_ID  3001604 (Monocytes [#/volume] in Blood) and UNIT_CONCEPT_ID 8848 (thousand per microliter), the number and percent of records that have a value less than      0.000.","CDM_TABLE_NAME":"MEASUREMENT","CDM_FIELD_NAME":"MEASUREMENT_CONCEPT_ID","CONCEPT_ID":" 3001604","UNIT_CONCEPT_ID":"8848","SQL_FILE":"concept_plausible_value_low.sql","CATEGORY":"Plausibility","SUBCATEGORY":"Atemporal","CONTEXT":"Verification","checkId":1253,"FAILED":0,"THRESHOLD_VALUE":5,"_row":"18.128"},{"NUM_VIOLATED_ROWS":0,"PCT_VIOLATED_ROWS":0,"NUM_DENOMINATOR_ROWS":0,"EXECUTION_TIME":"0.684971 secs","QUERY_TEXT":"\r\n/*********\r\nCONCEPT LEVEL check:\r\nPLAUSIBLE_VALUE_LOW - find any MEASUREMENT records that have VALUE_AS_NUMBER with non-null value < plausible low value\r\n\r\nParameters used in this template:\r\ncdmDatabaseSchema = cdm_ibm_mdcd_v993.dbo\r\nconceptId =  3001784\r\nunitConceptId = 8554\r\nplausibleValueLow =     10.000\r\n\r\n**********/\r\n\r\n\r\nSELECT num_violated_rows, CASE WHEN denominator.num_rows = 0 THEN 0 ELSE 1.0*num_violated_rows/denominator.num_rows END  AS pct_violated_rows, \r\n  denominator.num_rows as num_denominator_rows\r\nFROM\r\n(\r\n\tSELECT COUNT_BIG(*) AS num_violated_rows\r\n\tFROM\r\n\t(\r\n\t\tSELECT m.* \r\n\t\tFROM cdm_ibm_mdcd_v993.dbo.measurement m\r\n\t\t\r\n\t\tWHERE m.measurement_concept_id =  3001784\r\n\t\tAND m.unit_concept_id = 8554\r\n\t\tAND m.value_as_number IS NOT NULL\r\n\t\tAND m.value_as_number <     10.000\r\n\t) violated_rows\r\n) violated_row_count,\r\n( \r\n\tSELECT COUNT_BIG(*) AS num_rows\r\n\tFROM cdm_ibm_mdcd_v993.dbo.measurement m\r\n\t\r\n\tWHERE measurement_concept_id =  3001784\r\n\tAND unit_concept_id = 8554\r\n\tAND value_as_number IS NOT NULL\r\n) denominator\r\n;","CHECK_NAME":"plausibleValueLow","CHECK_LEVEL":"CONCEPT","CHECK_DESCRIPTION":"For the combination of CONCEPT_ID  3001784 (Prostate Specific Ag Free/Prostate specific Ag.total in Serum or Plasma) and UNIT_CONCEPT_ID 8554 (percent), the number and percent of records that have a value less than     10.000.","CDM_TABLE_NAME":"MEASUREMENT","CDM_FIELD_NAME":"MEASUREMENT_CONCEPT_ID","CONCEPT_ID":" 3001784","UNIT_CONCEPT_ID":"8554","SQL_FILE":"concept_plausible_value_low.sql","CATEGORY":"Plausibility","SUBCATEGORY":"Atemporal","CONTEXT":"Verification","checkId":1254,"FAILED":0,"THRESHOLD_VALUE":5,"_row":"18.129"},{"NUM_VIOLATED_ROWS":0,"PCT_VIOLATED_ROWS":0,"NUM_DENOMINATOR_ROWS":0,"EXECUTION_TIME":"0.719988 secs","QUERY_TEXT":"\r\n/*********\r\nCONCEPT LEVEL check:\r\nPLAUSIBLE_VALUE_LOW - find any MEASUREMENT records that have VALUE_AS_NUMBER with non-null value < plausible low value\r\n\r\nParameters used in this template:\r\ncdmDatabaseSchema = cdm_ibm_mdcd_v993.dbo\r\nconceptId =  3001802\r\nunitConceptId = 8554\r\nplausibleValueLow =      0.000\r\n\r\n**********/\r\n\r\n\r\nSELECT num_violated_rows, CASE WHEN denominator.num_rows = 0 THEN 0 ELSE 1.0*num_violated_rows/denominator.num_rows END  AS pct_violated_rows, \r\n  denominator.num_rows as num_denominator_rows\r\nFROM\r\n(\r\n\tSELECT COUNT_BIG(*) AS num_violated_rows\r\n\tFROM\r\n\t(\r\n\t\tSELECT m.* \r\n\t\tFROM cdm_ibm_mdcd_v993.dbo.measurement m\r\n\t\t\r\n\t\tWHERE m.measurement_concept_id =  3001802\r\n\t\tAND m.unit_concept_id = 8554\r\n\t\tAND m.value_as_number IS NOT NULL\r\n\t\tAND m.value_as_number <      0.000\r\n\t) violated_rows\r\n) violated_row_count,\r\n( \r\n\tSELECT COUNT_BIG(*) AS num_rows\r\n\tFROM cdm_ibm_mdcd_v993.dbo.measurement m\r\n\t\r\n\tWHERE measurement_concept_id =  3001802\r\n\tAND unit_concept_id = 8554\r\n\tAND value_as_number IS NOT NULL\r\n) denominator\r\n;","CHECK_NAME":"plausibleValueLow","CHECK_LEVEL":"CONCEPT","CHECK_DESCRIPTION":"For the combination of CONCEPT_ID  3001802 (Microalbumin/Creatinine [Mass Ratio] in Urine) and UNIT_CONCEPT_ID 8554 (percent), the number and percent of records that have a value less than      0.000.","CDM_TABLE_NAME":"MEASUREMENT","CDM_FIELD_NAME":"MEASUREMENT_CONCEPT_ID","CONCEPT_ID":" 3001802","UNIT_CONCEPT_ID":"8554","SQL_FILE":"concept_plausible_value_low.sql","CATEGORY":"Plausibility","SUBCATEGORY":"Atemporal","CONTEXT":"Verification","checkId":1255,"FAILED":0,"THRESHOLD_VALUE":5,"_row":"18.130"},{"NUM_VIOLATED_ROWS":0,"PCT_VIOLATED_ROWS":0,"NUM_DENOMINATOR_ROWS":0,"EXECUTION_TIME":"1.214943 secs","QUERY_TEXT":"\r\n/*********\r\nCONCEPT LEVEL check:\r\nPLAUSIBLE_VALUE_LOW - find any MEASUREMENT records that have VALUE_AS_NUMBER with non-null value < plausible low value\r\n\r\nParameters used in this template:\r\ncdmDatabaseSchema = cdm_ibm_mdcd_v993.dbo\r\nconceptId =  3001802\r\nunitConceptId = 8723\r\nplausibleValueLow =      0.001\r\n\r\n**********/\r\n\r\n\r\nSELECT num_violated_rows, CASE WHEN denominator.num_rows = 0 THEN 0 ELSE 1.0*num_violated_rows/denominator.num_rows END  AS pct_violated_rows, \r\n  denominator.num_rows as num_denominator_rows\r\nFROM\r\n(\r\n\tSELECT COUNT_BIG(*) AS num_violated_rows\r\n\tFROM\r\n\t(\r\n\t\tSELECT m.* \r\n\t\tFROM cdm_ibm_mdcd_v993.dbo.measurement m\r\n\t\t\r\n\t\tWHERE m.measurement_concept_id =  3001802\r\n\t\tAND m.unit_concept_id = 8723\r\n\t\tAND m.value_as_number IS NOT NULL\r\n\t\tAND m.value_as_number <      0.001\r\n\t) violated_rows\r\n) violated_row_count,\r\n( \r\n\tSELECT COUNT_BIG(*) AS num_rows\r\n\tFROM cdm_ibm_mdcd_v993.dbo.measurement m\r\n\t\r\n\tWHERE measurement_concept_id =  3001802\r\n\tAND unit_concept_id = 8723\r\n\tAND value_as_number IS NOT NULL\r\n) denominator\r\n;","CHECK_NAME":"plausibleValueLow","CHECK_LEVEL":"CONCEPT","CHECK_DESCRIPTION":"For the combination of CONCEPT_ID  3001802 (Microalbumin/Creatinine [Mass Ratio] in Urine) and UNIT_CONCEPT_ID 8723 (milligram per gram), the number and percent of records that have a value less than      0.001.","CDM_TABLE_NAME":"MEASUREMENT","CDM_FIELD_NAME":"MEASUREMENT_CONCEPT_ID","CONCEPT_ID":" 3001802","UNIT_CONCEPT_ID":"8723","SQL_FILE":"concept_plausible_value_low.sql","CATEGORY":"Plausibility","SUBCATEGORY":"Atemporal","CONTEXT":"Verification","checkId":1256,"FAILED":0,"THRESHOLD_VALUE":5,"_row":"18.131"},{"NUM_VIOLATED_ROWS":0,"PCT_VIOLATED_ROWS":0,"NUM_DENOMINATOR_ROWS":0,"EXECUTION_TIME":"0.770988 secs","QUERY_TEXT":"\r\n/*********\r\nCONCEPT LEVEL check:\r\nPLAUSIBLE_VALUE_LOW - find any MEASUREMENT records that have VALUE_AS_NUMBER with non-null value < plausible low value\r\n\r\nParameters used in this template:\r\ncdmDatabaseSchema = cdm_ibm_mdcd_v993.dbo\r\nconceptId =  3001802\r\nunitConceptId = 8838\r\nplausibleValueLow =      0.001\r\n\r\n**********/\r\n\r\n\r\nSELECT num_violated_rows, CASE WHEN denominator.num_rows = 0 THEN 0 ELSE 1.0*num_violated_rows/denominator.num_rows END  AS pct_violated_rows, \r\n  denominator.num_rows as num_denominator_rows\r\nFROM\r\n(\r\n\tSELECT COUNT_BIG(*) AS num_violated_rows\r\n\tFROM\r\n\t(\r\n\t\tSELECT m.* \r\n\t\tFROM cdm_ibm_mdcd_v993.dbo.measurement m\r\n\t\t\r\n\t\tWHERE m.measurement_concept_id =  3001802\r\n\t\tAND m.unit_concept_id = 8838\r\n\t\tAND m.value_as_number IS NOT NULL\r\n\t\tAND m.value_as_number <      0.001\r\n\t) violated_rows\r\n) violated_row_count,\r\n( \r\n\tSELECT COUNT_BIG(*) AS num_rows\r\n\tFROM cdm_ibm_mdcd_v993.dbo.measurement m\r\n\t\r\n\tWHERE measurement_concept_id =  3001802\r\n\tAND unit_concept_id = 8838\r\n\tAND value_as_number IS NOT NULL\r\n) denominator\r\n;","CHECK_NAME":"plausibleValueLow","CHECK_LEVEL":"CONCEPT","CHECK_DESCRIPTION":"For the combination of CONCEPT_ID  3001802 (Microalbumin/Creatinine [Mass Ratio] in Urine) and UNIT_CONCEPT_ID 8838 (microgram per milligram), the number and percent of records that have a value less than      0.001.","CDM_TABLE_NAME":"MEASUREMENT","CDM_FIELD_NAME":"MEASUREMENT_CONCEPT_ID","CONCEPT_ID":" 3001802","UNIT_CONCEPT_ID":"8838","SQL_FILE":"concept_plausible_value_low.sql","CATEGORY":"Plausibility","SUBCATEGORY":"Atemporal","CONTEXT":"Verification","checkId":1257,"FAILED":0,"THRESHOLD_VALUE":5,"_row":"18.132"},{"NUM_VIOLATED_ROWS":0,"PCT_VIOLATED_ROWS":0,"NUM_DENOMINATOR_ROWS":0,"EXECUTION_TIME":"0.796975 secs","QUERY_TEXT":"\r\n/*********\r\nCONCEPT LEVEL check:\r\nPLAUSIBLE_VALUE_LOW - find any MEASUREMENT records that have VALUE_AS_NUMBER with non-null value < plausible low value\r\n\r\nParameters used in this template:\r\ncdmDatabaseSchema = cdm_ibm_mdcd_v993.dbo\r\nconceptId =  3001802\r\nunitConceptId = 9017\r\nplausibleValueLow =      0.001\r\n\r\n**********/\r\n\r\n\r\nSELECT num_violated_rows, CASE WHEN denominator.num_rows = 0 THEN 0 ELSE 1.0*num_violated_rows/denominator.num_rows END  AS pct_violated_rows, \r\n  denominator.num_rows as num_denominator_rows\r\nFROM\r\n(\r\n\tSELECT COUNT_BIG(*) AS num_violated_rows\r\n\tFROM\r\n\t(\r\n\t\tSELECT m.* \r\n\t\tFROM cdm_ibm_mdcd_v993.dbo.measurement m\r\n\t\t\r\n\t\tWHERE m.measurement_concept_id =  3001802\r\n\t\tAND m.unit_concept_id = 9017\r\n\t\tAND m.value_as_number IS NOT NULL\r\n\t\tAND m.value_as_number <      0.001\r\n\t) violated_rows\r\n) violated_row_count,\r\n( \r\n\tSELECT COUNT_BIG(*) AS num_rows\r\n\tFROM cdm_ibm_mdcd_v993.dbo.measurement m\r\n\t\r\n\tWHERE measurement_concept_id =  3001802\r\n\tAND unit_concept_id = 9017\r\n\tAND value_as_number IS NOT NULL\r\n) denominator\r\n;","CHECK_NAME":"plausibleValueLow","CHECK_LEVEL":"CONCEPT","CHECK_DESCRIPTION":"For the combination of CONCEPT_ID  3001802 (Microalbumin/Creatinine [Mass Ratio] in Urine) and UNIT_CONCEPT_ID 9017 (milligram per gram of creatinine), the number and percent of records that have a value less than      0.001.","CDM_TABLE_NAME":"MEASUREMENT","CDM_FIELD_NAME":"MEASUREMENT_CONCEPT_ID","CONCEPT_ID":" 3001802","UNIT_CONCEPT_ID":"9017","SQL_FILE":"concept_plausible_value_low.sql","CATEGORY":"Plausibility","SUBCATEGORY":"Atemporal","CONTEXT":"Verification","checkId":1258,"FAILED":0,"THRESHOLD_VALUE":5,"_row":"18.133"},{"NUM_VIOLATED_ROWS":0,"PCT_VIOLATED_ROWS":0,"NUM_DENOMINATOR_ROWS":0,"EXECUTION_TIME":"2.782923 secs","QUERY_TEXT":"\r\n/*********\r\nCONCEPT LEVEL check:\r\nPLAUSIBLE_VALUE_LOW - find any MEASUREMENT records that have VALUE_AS_NUMBER with non-null value < plausible low value\r\n\r\nParameters used in this template:\r\ncdmDatabaseSchema = cdm_ibm_mdcd_v993.dbo\r\nconceptId =  3002009\r\nunitConceptId = 8840\r\nplausibleValueLow =      1.000\r\n\r\n**********/\r\n\r\n\r\nSELECT num_violated_rows, CASE WHEN denominator.num_rows = 0 THEN 0 ELSE 1.0*num_violated_rows/denominator.num_rows END  AS pct_violated_rows, \r\n  denominator.num_rows as num_denominator_rows\r\nFROM\r\n(\r\n\tSELECT COUNT_BIG(*) AS num_violated_rows\r\n\tFROM\r\n\t(\r\n\t\tSELECT m.* \r\n\t\tFROM cdm_ibm_mdcd_v993.dbo.measurement m\r\n\t\t\r\n\t\tWHERE m.measurement_concept_id =  3002009\r\n\t\tAND m.unit_concept_id = 8840\r\n\t\tAND m.value_as_number IS NOT NULL\r\n\t\tAND m.value_as_number <      1.000\r\n\t) violated_rows\r\n) violated_row_count,\r\n( \r\n\tSELECT COUNT_BIG(*) AS num_rows\r\n\tFROM cdm_ibm_mdcd_v993.dbo.measurement m\r\n\t\r\n\tWHERE measurement_concept_id =  3002009\r\n\tAND unit_concept_id = 8840\r\n\tAND value_as_number IS NOT NULL\r\n) denominator\r\n;","CHECK_NAME":"plausibleValueLow","CHECK_LEVEL":"CONCEPT","CHECK_DESCRIPTION":"For the combination of CONCEPT_ID  3002009 (Glucose [Mass/volume] in Serum or Plasma --12 hours fasting) and UNIT_CONCEPT_ID 8840 (milligram per deciliter), the number and percent of records that have a value less than      1.000.","CDM_TABLE_NAME":"MEASUREMENT","CDM_FIELD_NAME":"MEASUREMENT_CONCEPT_ID","CONCEPT_ID":" 3002009","UNIT_CONCEPT_ID":"8840","SQL_FILE":"concept_plausible_value_low.sql","CATEGORY":"Plausibility","SUBCATEGORY":"Atemporal","CONTEXT":"Verification","checkId":1259,"FAILED":0,"THRESHOLD_VALUE":5,"_row":"18.134"},{"NUM_VIOLATED_ROWS":0,"PCT_VIOLATED_ROWS":0,"NUM_DENOMINATOR_ROWS":0,"EXECUTION_TIME":"5.389862 secs","QUERY_TEXT":"\r\n/*********\r\nCONCEPT LEVEL check:\r\nPLAUSIBLE_VALUE_LOW - find any MEASUREMENT records that have VALUE_AS_NUMBER with non-null value < plausible low value\r\n\r\nParameters used in this template:\r\ncdmDatabaseSchema = cdm_ibm_mdcd_v993.dbo\r\nconceptId =  3002030\r\nunitConceptId = 8519\r\nplausibleValueLow =      0.000\r\n\r\n**********/\r\n\r\n\r\nSELECT num_violated_rows, CASE WHEN denominator.num_rows = 0 THEN 0 ELSE 1.0*num_violated_rows/denominator.num_rows END  AS pct_violated_rows, \r\n  denominator.num_rows as num_denominator_rows\r\nFROM\r\n(\r\n\tSELECT COUNT_BIG(*) AS num_violated_rows\r\n\tFROM\r\n\t(\r\n\t\tSELECT m.* \r\n\t\tFROM cdm_ibm_mdcd_v993.dbo.measurement m\r\n\t\t\r\n\t\tWHERE m.measurement_concept_id =  3002030\r\n\t\tAND m.unit_concept_id = 8519\r\n\t\tAND m.value_as_number IS NOT NULL\r\n\t\tAND m.value_as_number <      0.000\r\n\t) violated_rows\r\n) violated_row_count,\r\n( \r\n\tSELECT COUNT_BIG(*) AS num_rows\r\n\tFROM cdm_ibm_mdcd_v993.dbo.measurement m\r\n\t\r\n\tWHERE measurement_concept_id =  3002030\r\n\tAND unit_concept_id = 8519\r\n\tAND value_as_number IS NOT NULL\r\n) denominator\r\n;","CHECK_NAME":"plausibleValueLow","CHECK_LEVEL":"CONCEPT","CHECK_DESCRIPTION":"For the combination of CONCEPT_ID  3002030 (Lymphocytes/100 leukocytes in Blood) and UNIT_CONCEPT_ID 8519 (liter), the number and percent of records that have a value less than      0.000.","CDM_TABLE_NAME":"MEASUREMENT","CDM_FIELD_NAME":"MEASUREMENT_CONCEPT_ID","CONCEPT_ID":" 3002030","UNIT_CONCEPT_ID":"8519","SQL_FILE":"concept_plausible_value_low.sql","CATEGORY":"Plausibility","SUBCATEGORY":"Atemporal","CONTEXT":"Verification","checkId":1260,"FAILED":0,"THRESHOLD_VALUE":5,"_row":"18.135"},{"NUM_VIOLATED_ROWS":0,"PCT_VIOLATED_ROWS":0,"NUM_DENOMINATOR_ROWS":0,"EXECUTION_TIME":"2.713924 secs","QUERY_TEXT":"\r\n/*********\r\nCONCEPT LEVEL check:\r\nPLAUSIBLE_VALUE_LOW - find any MEASUREMENT records that have VALUE_AS_NUMBER with non-null value < plausible low value\r\n\r\nParameters used in this template:\r\ncdmDatabaseSchema = cdm_ibm_mdcd_v993.dbo\r\nconceptId =  3002030\r\nunitConceptId = 8554\r\nplausibleValueLow =      0.000\r\n\r\n**********/\r\n\r\n\r\nSELECT num_violated_rows, CASE WHEN denominator.num_rows = 0 THEN 0 ELSE 1.0*num_violated_rows/denominator.num_rows END  AS pct_violated_rows, \r\n  denominator.num_rows as num_denominator_rows\r\nFROM\r\n(\r\n\tSELECT COUNT_BIG(*) AS num_violated_rows\r\n\tFROM\r\n\t(\r\n\t\tSELECT m.* \r\n\t\tFROM cdm_ibm_mdcd_v993.dbo.measurement m\r\n\t\t\r\n\t\tWHERE m.measurement_concept_id =  3002030\r\n\t\tAND m.unit_concept_id = 8554\r\n\t\tAND m.value_as_number IS NOT NULL\r\n\t\tAND m.value_as_number <      0.000\r\n\t) violated_rows\r\n) violated_row_count,\r\n( \r\n\tSELECT COUNT_BIG(*) AS num_rows\r\n\tFROM cdm_ibm_mdcd_v993.dbo.measurement m\r\n\t\r\n\tWHERE measurement_concept_id =  3002030\r\n\tAND unit_concept_id = 8554\r\n\tAND value_as_number IS NOT NULL\r\n) denominator\r\n;","CHECK_NAME":"plausibleValueLow","CHECK_LEVEL":"CONCEPT","CHECK_DESCRIPTION":"For the combination of CONCEPT_ID  3002030 (Lymphocytes/100 leukocytes in Blood) and UNIT_CONCEPT_ID 8554 (percent), the number and percent of records that have a value less than      0.000.","CDM_TABLE_NAME":"MEASUREMENT","CDM_FIELD_NAME":"MEASUREMENT_CONCEPT_ID","CONCEPT_ID":" 3002030","UNIT_CONCEPT_ID":"8554","SQL_FILE":"concept_plausible_value_low.sql","CATEGORY":"Plausibility","SUBCATEGORY":"Atemporal","CONTEXT":"Verification","checkId":1261,"FAILED":0,"THRESHOLD_VALUE":5,"_row":"18.136"},{"NUM_VIOLATED_ROWS":0,"PCT_VIOLATED_ROWS":0,"NUM_DENOMINATOR_ROWS":0,"EXECUTION_TIME":"1.877946 secs","QUERY_TEXT":"\r\n/*********\r\nCONCEPT LEVEL check:\r\nPLAUSIBLE_VALUE_LOW - find any MEASUREMENT records that have VALUE_AS_NUMBER with non-null value < plausible low value\r\n\r\nParameters used in this template:\r\ncdmDatabaseSchema = cdm_ibm_mdcd_v993.dbo\r\nconceptId =  3002030\r\nunitConceptId = 8583\r\nplausibleValueLow =      0.000\r\n\r\n**********/\r\n\r\n\r\nSELECT num_violated_rows, CASE WHEN denominator.num_rows = 0 THEN 0 ELSE 1.0*num_violated_rows/denominator.num_rows END  AS pct_violated_rows, \r\n  denominator.num_rows as num_denominator_rows\r\nFROM\r\n(\r\n\tSELECT COUNT_BIG(*) AS num_violated_rows\r\n\tFROM\r\n\t(\r\n\t\tSELECT m.* \r\n\t\tFROM cdm_ibm_mdcd_v993.dbo.measurement m\r\n\t\t\r\n\t\tWHERE m.measurement_concept_id =  3002030\r\n\t\tAND m.unit_concept_id = 8583\r\n\t\tAND m.value_as_number IS NOT NULL\r\n\t\tAND m.value_as_number <      0.000\r\n\t) violated_rows\r\n) violated_row_count,\r\n( \r\n\tSELECT COUNT_BIG(*) AS num_rows\r\n\tFROM cdm_ibm_mdcd_v993.dbo.measurement m\r\n\t\r\n\tWHERE measurement_concept_id =  3002030\r\n\tAND unit_concept_id = 8583\r\n\tAND value_as_number IS NOT NULL\r\n) denominator\r\n;","CHECK_NAME":"plausibleValueLow","CHECK_LEVEL":"CONCEPT","CHECK_DESCRIPTION":"For the combination of CONCEPT_ID  3002030 (Lymphocytes/100 leukocytes in Blood) and UNIT_CONCEPT_ID 8583 (femtoliter), the number and percent of records that have a value less than      0.000.","CDM_TABLE_NAME":"MEASUREMENT","CDM_FIELD_NAME":"MEASUREMENT_CONCEPT_ID","CONCEPT_ID":" 3002030","UNIT_CONCEPT_ID":"8583","SQL_FILE":"concept_plausible_value_low.sql","CATEGORY":"Plausibility","SUBCATEGORY":"Atemporal","CONTEXT":"Verification","checkId":1262,"FAILED":0,"THRESHOLD_VALUE":5,"_row":"18.137"},{"NUM_VIOLATED_ROWS":0,"PCT_VIOLATED_ROWS":0,"NUM_DENOMINATOR_ROWS":0,"EXECUTION_TIME":"2.319938 secs","QUERY_TEXT":"\r\n/*********\r\nCONCEPT LEVEL check:\r\nPLAUSIBLE_VALUE_LOW - find any MEASUREMENT records that have VALUE_AS_NUMBER with non-null value < plausible low value\r\n\r\nParameters used in this template:\r\ncdmDatabaseSchema = cdm_ibm_mdcd_v993.dbo\r\nconceptId =  3002030\r\nunitConceptId = 8647\r\nplausibleValueLow =      0.000\r\n\r\n**********/\r\n\r\n\r\nSELECT num_violated_rows, CASE WHEN denominator.num_rows = 0 THEN 0 ELSE 1.0*num_violated_rows/denominator.num_rows END  AS pct_violated_rows, \r\n  denominator.num_rows as num_denominator_rows\r\nFROM\r\n(\r\n\tSELECT COUNT_BIG(*) AS num_violated_rows\r\n\tFROM\r\n\t(\r\n\t\tSELECT m.* \r\n\t\tFROM cdm_ibm_mdcd_v993.dbo.measurement m\r\n\t\t\r\n\t\tWHERE m.measurement_concept_id =  3002030\r\n\t\tAND m.unit_concept_id = 8647\r\n\t\tAND m.value_as_number IS NOT NULL\r\n\t\tAND m.value_as_number <      0.000\r\n\t) violated_rows\r\n) violated_row_count,\r\n( \r\n\tSELECT COUNT_BIG(*) AS num_rows\r\n\tFROM cdm_ibm_mdcd_v993.dbo.measurement m\r\n\t\r\n\tWHERE measurement_concept_id =  3002030\r\n\tAND unit_concept_id = 8647\r\n\tAND value_as_number IS NOT NULL\r\n) denominator\r\n;","CHECK_NAME":"plausibleValueLow","CHECK_LEVEL":"CONCEPT","CHECK_DESCRIPTION":"For the combination of CONCEPT_ID  3002030 (Lymphocytes/100 leukocytes in Blood) and UNIT_CONCEPT_ID 8647 (per microliter), the number and percent of records that have a value less than      0.000.","CDM_TABLE_NAME":"MEASUREMENT","CDM_FIELD_NAME":"MEASUREMENT_CONCEPT_ID","CONCEPT_ID":" 3002030","UNIT_CONCEPT_ID":"8647","SQL_FILE":"concept_plausible_value_low.sql","CATEGORY":"Plausibility","SUBCATEGORY":"Atemporal","CONTEXT":"Verification","checkId":1263,"FAILED":0,"THRESHOLD_VALUE":5,"_row":"18.138"},{"NUM_VIOLATED_ROWS":0,"PCT_VIOLATED_ROWS":0,"NUM_DENOMINATOR_ROWS":0,"EXECUTION_TIME":"1.241956 secs","QUERY_TEXT":"\r\n/*********\r\nCONCEPT LEVEL check:\r\nPLAUSIBLE_VALUE_LOW - find any MEASUREMENT records that have VALUE_AS_NUMBER with non-null value < plausible low value\r\n\r\nParameters used in this template:\r\ncdmDatabaseSchema = cdm_ibm_mdcd_v993.dbo\r\nconceptId =  3002030\r\nunitConceptId = 8686\r\nplausibleValueLow =      0.000\r\n\r\n**********/\r\n\r\n\r\nSELECT num_violated_rows, CASE WHEN denominator.num_rows = 0 THEN 0 ELSE 1.0*num_violated_rows/denominator.num_rows END  AS pct_violated_rows, \r\n  denominator.num_rows as num_denominator_rows\r\nFROM\r\n(\r\n\tSELECT COUNT_BIG(*) AS num_violated_rows\r\n\tFROM\r\n\t(\r\n\t\tSELECT m.* \r\n\t\tFROM cdm_ibm_mdcd_v993.dbo.measurement m\r\n\t\t\r\n\t\tWHERE m.measurement_concept_id =  3002030\r\n\t\tAND m.unit_concept_id = 8686\r\n\t\tAND m.value_as_number IS NOT NULL\r\n\t\tAND m.value_as_number <      0.000\r\n\t) violated_rows\r\n) violated_row_count,\r\n( \r\n\tSELECT COUNT_BIG(*) AS num_rows\r\n\tFROM cdm_ibm_mdcd_v993.dbo.measurement m\r\n\t\r\n\tWHERE measurement_concept_id =  3002030\r\n\tAND unit_concept_id = 8686\r\n\tAND value_as_number IS NOT NULL\r\n) denominator\r\n;","CHECK_NAME":"plausibleValueLow","CHECK_LEVEL":"CONCEPT","CHECK_DESCRIPTION":"For the combination of CONCEPT_ID  3002030 (Lymphocytes/100 leukocytes in Blood) and UNIT_CONCEPT_ID 8686 (cubic millimeter), the number and percent of records that have a value less than      0.000.","CDM_TABLE_NAME":"MEASUREMENT","CDM_FIELD_NAME":"MEASUREMENT_CONCEPT_ID","CONCEPT_ID":" 3002030","UNIT_CONCEPT_ID":"8686","SQL_FILE":"concept_plausible_value_low.sql","CATEGORY":"Plausibility","SUBCATEGORY":"Atemporal","CONTEXT":"Verification","checkId":1264,"FAILED":0,"THRESHOLD_VALUE":5,"_row":"18.139"},{"NUM_VIOLATED_ROWS":0,"PCT_VIOLATED_ROWS":0,"NUM_DENOMINATOR_ROWS":0,"EXECUTION_TIME":"0.979972 secs","QUERY_TEXT":"\r\n/*********\r\nCONCEPT LEVEL check:\r\nPLAUSIBLE_VALUE_LOW - find any MEASUREMENT records that have VALUE_AS_NUMBER with non-null value < plausible low value\r\n\r\nParameters used in this template:\r\ncdmDatabaseSchema = cdm_ibm_mdcd_v993.dbo\r\nconceptId =  3002030\r\nunitConceptId = 8840\r\nplausibleValueLow =      0.000\r\n\r\n**********/\r\n\r\n\r\nSELECT num_violated_rows, CASE WHEN denominator.num_rows = 0 THEN 0 ELSE 1.0*num_violated_rows/denominator.num_rows END  AS pct_violated_rows, \r\n  denominator.num_rows as num_denominator_rows\r\nFROM\r\n(\r\n\tSELECT COUNT_BIG(*) AS num_violated_rows\r\n\tFROM\r\n\t(\r\n\t\tSELECT m.* \r\n\t\tFROM cdm_ibm_mdcd_v993.dbo.measurement m\r\n\t\t\r\n\t\tWHERE m.measurement_concept_id =  3002030\r\n\t\tAND m.unit_concept_id = 8840\r\n\t\tAND m.value_as_number IS NOT NULL\r\n\t\tAND m.value_as_number <      0.000\r\n\t) violated_rows\r\n) violated_row_count,\r\n( \r\n\tSELECT COUNT_BIG(*) AS num_rows\r\n\tFROM cdm_ibm_mdcd_v993.dbo.measurement m\r\n\t\r\n\tWHERE measurement_concept_id =  3002030\r\n\tAND unit_concept_id = 8840\r\n\tAND value_as_number IS NOT NULL\r\n) denominator\r\n;","CHECK_NAME":"plausibleValueLow","CHECK_LEVEL":"CONCEPT","CHECK_DESCRIPTION":"For the combination of CONCEPT_ID  3002030 (Lymphocytes/100 leukocytes in Blood) and UNIT_CONCEPT_ID 8840 (milligram per deciliter), the number and percent of records that have a value less than      0.000.","CDM_TABLE_NAME":"MEASUREMENT","CDM_FIELD_NAME":"MEASUREMENT_CONCEPT_ID","CONCEPT_ID":" 3002030","UNIT_CONCEPT_ID":"8840","SQL_FILE":"concept_plausible_value_low.sql","CATEGORY":"Plausibility","SUBCATEGORY":"Atemporal","CONTEXT":"Verification","checkId":1265,"FAILED":0,"THRESHOLD_VALUE":5,"_row":"18.140"},{"NUM_VIOLATED_ROWS":0,"PCT_VIOLATED_ROWS":0,"NUM_DENOMINATOR_ROWS":0,"EXECUTION_TIME":"1.079979 secs","QUERY_TEXT":"\r\n/*********\r\nCONCEPT LEVEL check:\r\nPLAUSIBLE_VALUE_LOW - find any MEASUREMENT records that have VALUE_AS_NUMBER with non-null value < plausible low value\r\n\r\nParameters used in this template:\r\ncdmDatabaseSchema = cdm_ibm_mdcd_v993.dbo\r\nconceptId =  3002030\r\nunitConceptId = 9234\r\nplausibleValueLow =      0.000\r\n\r\n**********/\r\n\r\n\r\nSELECT num_violated_rows, CASE WHEN denominator.num_rows = 0 THEN 0 ELSE 1.0*num_violated_rows/denominator.num_rows END  AS pct_violated_rows, \r\n  denominator.num_rows as num_denominator_rows\r\nFROM\r\n(\r\n\tSELECT COUNT_BIG(*) AS num_violated_rows\r\n\tFROM\r\n\t(\r\n\t\tSELECT m.* \r\n\t\tFROM cdm_ibm_mdcd_v993.dbo.measurement m\r\n\t\t\r\n\t\tWHERE m.measurement_concept_id =  3002030\r\n\t\tAND m.unit_concept_id = 9234\r\n\t\tAND m.value_as_number IS NOT NULL\r\n\t\tAND m.value_as_number <      0.000\r\n\t) violated_rows\r\n) violated_row_count,\r\n( \r\n\tSELECT COUNT_BIG(*) AS num_rows\r\n\tFROM cdm_ibm_mdcd_v993.dbo.measurement m\r\n\t\r\n\tWHERE measurement_concept_id =  3002030\r\n\tAND unit_concept_id = 9234\r\n\tAND value_as_number IS NOT NULL\r\n) denominator\r\n;","CHECK_NAME":"plausibleValueLow","CHECK_LEVEL":"CONCEPT","CHECK_DESCRIPTION":"For the combination of CONCEPT_ID  3002030 (Lymphocytes/100 leukocytes in Blood) and UNIT_CONCEPT_ID 9234 (volume percent), the number and percent of records that have a value less than      0.000.","CDM_TABLE_NAME":"MEASUREMENT","CDM_FIELD_NAME":"MEASUREMENT_CONCEPT_ID","CONCEPT_ID":" 3002030","UNIT_CONCEPT_ID":"9234","SQL_FILE":"concept_plausible_value_low.sql","CATEGORY":"Plausibility","SUBCATEGORY":"Atemporal","CONTEXT":"Verification","checkId":1266,"FAILED":0,"THRESHOLD_VALUE":5,"_row":"18.141"},{"NUM_VIOLATED_ROWS":0,"PCT_VIOLATED_ROWS":0,"NUM_DENOMINATOR_ROWS":0,"EXECUTION_TIME":"1.443964 secs","QUERY_TEXT":"\r\n/*********\r\nCONCEPT LEVEL check:\r\nPLAUSIBLE_VALUE_LOW - find any MEASUREMENT records that have VALUE_AS_NUMBER with non-null value < plausible low value\r\n\r\nParameters used in this template:\r\ncdmDatabaseSchema = cdm_ibm_mdcd_v993.dbo\r\nconceptId =  3002030\r\nunitConceptId = 9665\r\nplausibleValueLow =      0.000\r\n\r\n**********/\r\n\r\n\r\nSELECT num_violated_rows, CASE WHEN denominator.num_rows = 0 THEN 0 ELSE 1.0*num_violated_rows/denominator.num_rows END  AS pct_violated_rows, \r\n  denominator.num_rows as num_denominator_rows\r\nFROM\r\n(\r\n\tSELECT COUNT_BIG(*) AS num_violated_rows\r\n\tFROM\r\n\t(\r\n\t\tSELECT m.* \r\n\t\tFROM cdm_ibm_mdcd_v993.dbo.measurement m\r\n\t\t\r\n\t\tWHERE m.measurement_concept_id =  3002030\r\n\t\tAND m.unit_concept_id = 9665\r\n\t\tAND m.value_as_number IS NOT NULL\r\n\t\tAND m.value_as_number <      0.000\r\n\t) violated_rows\r\n) violated_row_count,\r\n( \r\n\tSELECT COUNT_BIG(*) AS num_rows\r\n\tFROM cdm_ibm_mdcd_v993.dbo.measurement m\r\n\t\r\n\tWHERE measurement_concept_id =  3002030\r\n\tAND unit_concept_id = 9665\r\n\tAND value_as_number IS NOT NULL\r\n) denominator\r\n;","CHECK_NAME":"plausibleValueLow","CHECK_LEVEL":"CONCEPT","CHECK_DESCRIPTION":"For the combination of CONCEPT_ID  3002030 (Lymphocytes/100 leukocytes in Blood) and UNIT_CONCEPT_ID 9665 (microliter), the number and percent of records that have a value less than      0.000.","CDM_TABLE_NAME":"MEASUREMENT","CDM_FIELD_NAME":"MEASUREMENT_CONCEPT_ID","CONCEPT_ID":" 3002030","UNIT_CONCEPT_ID":"9665","SQL_FILE":"concept_plausible_value_low.sql","CATEGORY":"Plausibility","SUBCATEGORY":"Atemporal","CONTEXT":"Verification","checkId":1267,"FAILED":0,"THRESHOLD_VALUE":5,"_row":"18.142"},{"NUM_VIOLATED_ROWS":0,"PCT_VIOLATED_ROWS":0,"NUM_DENOMINATOR_ROWS":0,"EXECUTION_TIME":"2.194946 secs","QUERY_TEXT":"\r\n/*********\r\nCONCEPT LEVEL check:\r\nPLAUSIBLE_VALUE_LOW - find any MEASUREMENT records that have VALUE_AS_NUMBER with non-null value < plausible low value\r\n\r\nParameters used in this template:\r\ncdmDatabaseSchema = cdm_ibm_mdcd_v993.dbo\r\nconceptId =  3002091\r\nunitConceptId = 8753\r\nplausibleValueLow =      1.000\r\n\r\n**********/\r\n\r\n\r\nSELECT num_violated_rows, CASE WHEN denominator.num_rows = 0 THEN 0 ELSE 1.0*num_violated_rows/denominator.num_rows END  AS pct_violated_rows, \r\n  denominator.num_rows as num_denominator_rows\r\nFROM\r\n(\r\n\tSELECT COUNT_BIG(*) AS num_violated_rows\r\n\tFROM\r\n\t(\r\n\t\tSELECT m.* \r\n\t\tFROM cdm_ibm_mdcd_v993.dbo.measurement m\r\n\t\t\r\n\t\tWHERE m.measurement_concept_id =  3002091\r\n\t\tAND m.unit_concept_id = 8753\r\n\t\tAND m.value_as_number IS NOT NULL\r\n\t\tAND m.value_as_number <      1.000\r\n\t) violated_rows\r\n) violated_row_count,\r\n( \r\n\tSELECT COUNT_BIG(*) AS num_rows\r\n\tFROM cdm_ibm_mdcd_v993.dbo.measurement m\r\n\t\r\n\tWHERE measurement_concept_id =  3002091\r\n\tAND unit_concept_id = 8753\r\n\tAND value_as_number IS NOT NULL\r\n) denominator\r\n;","CHECK_NAME":"plausibleValueLow","CHECK_LEVEL":"CONCEPT","CHECK_DESCRIPTION":"For the combination of CONCEPT_ID  3002091 (Choriogonadotropin [Moles/volume] in Serum or Plasma) and UNIT_CONCEPT_ID 8753 (millimole per liter), the number and percent of records that have a value less than      1.000.","CDM_TABLE_NAME":"MEASUREMENT","CDM_FIELD_NAME":"MEASUREMENT_CONCEPT_ID","CONCEPT_ID":" 3002091","UNIT_CONCEPT_ID":"8753","SQL_FILE":"concept_plausible_value_low.sql","CATEGORY":"Plausibility","SUBCATEGORY":"Atemporal","CONTEXT":"Verification","checkId":1268,"FAILED":0,"THRESHOLD_VALUE":5,"_row":"18.143"},{"NUM_VIOLATED_ROWS":0,"PCT_VIOLATED_ROWS":0,"NUM_DENOMINATOR_ROWS":0,"EXECUTION_TIME":"0.855976 secs","QUERY_TEXT":"\r\n/*********\r\nCONCEPT LEVEL check:\r\nPLAUSIBLE_VALUE_LOW - find any MEASUREMENT records that have VALUE_AS_NUMBER with non-null value < plausible low value\r\n\r\nParameters used in this template:\r\ncdmDatabaseSchema = cdm_ibm_mdcd_v993.dbo\r\nconceptId =  3002109\r\nunitConceptId = 8523\r\nplausibleValueLow =      1.000\r\n\r\n**********/\r\n\r\n\r\nSELECT num_violated_rows, CASE WHEN denominator.num_rows = 0 THEN 0 ELSE 1.0*num_violated_rows/denominator.num_rows END  AS pct_violated_rows, \r\n  denominator.num_rows as num_denominator_rows\r\nFROM\r\n(\r\n\tSELECT COUNT_BIG(*) AS num_violated_rows\r\n\tFROM\r\n\t(\r\n\t\tSELECT m.* \r\n\t\tFROM cdm_ibm_mdcd_v993.dbo.measurement m\r\n\t\t\r\n\t\tWHERE m.measurement_concept_id =  3002109\r\n\t\tAND m.unit_concept_id = 8523\r\n\t\tAND m.value_as_number IS NOT NULL\r\n\t\tAND m.value_as_number <      1.000\r\n\t) violated_rows\r\n) violated_row_count,\r\n( \r\n\tSELECT COUNT_BIG(*) AS num_rows\r\n\tFROM cdm_ibm_mdcd_v993.dbo.measurement m\r\n\t\r\n\tWHERE measurement_concept_id =  3002109\r\n\tAND unit_concept_id = 8523\r\n\tAND value_as_number IS NOT NULL\r\n) denominator\r\n;","CHECK_NAME":"plausibleValueLow","CHECK_LEVEL":"CONCEPT","CHECK_DESCRIPTION":"For the combination of CONCEPT_ID  3002109 (Cholesterol in LDL/Cholesterol in HDL [Mass Ratio] in Serum or Plasma) and UNIT_CONCEPT_ID 8523 (ratio), the number and percent of records that have a value less than      1.000.","CDM_TABLE_NAME":"MEASUREMENT","CDM_FIELD_NAME":"MEASUREMENT_CONCEPT_ID","CONCEPT_ID":" 3002109","UNIT_CONCEPT_ID":"8523","SQL_FILE":"concept_plausible_value_low.sql","CATEGORY":"Plausibility","SUBCATEGORY":"Atemporal","CONTEXT":"Verification","checkId":1269,"FAILED":0,"THRESHOLD_VALUE":5,"_row":"18.144"},{"NUM_VIOLATED_ROWS":0,"PCT_VIOLATED_ROWS":0,"NUM_DENOMINATOR_ROWS":0,"EXECUTION_TIME":"2.349928 secs","QUERY_TEXT":"\r\n/*********\r\nCONCEPT LEVEL check:\r\nPLAUSIBLE_VALUE_LOW - find any MEASUREMENT records that have VALUE_AS_NUMBER with non-null value < plausible low value\r\n\r\nParameters used in this template:\r\ncdmDatabaseSchema = cdm_ibm_mdcd_v993.dbo\r\nconceptId =  3002112\r\nunitConceptId = 8554\r\nplausibleValueLow =      2.000\r\n\r\n**********/\r\n\r\n\r\nSELECT num_violated_rows, CASE WHEN denominator.num_rows = 0 THEN 0 ELSE 1.0*num_violated_rows/denominator.num_rows END  AS pct_violated_rows, \r\n  denominator.num_rows as num_denominator_rows\r\nFROM\r\n(\r\n\tSELECT COUNT_BIG(*) AS num_violated_rows\r\n\tFROM\r\n\t(\r\n\t\tSELECT m.* \r\n\t\tFROM cdm_ibm_mdcd_v993.dbo.measurement m\r\n\t\t\r\n\t\tWHERE m.measurement_concept_id =  3002112\r\n\t\tAND m.unit_concept_id = 8554\r\n\t\tAND m.value_as_number IS NOT NULL\r\n\t\tAND m.value_as_number <      2.000\r\n\t) violated_rows\r\n) violated_row_count,\r\n( \r\n\tSELECT COUNT_BIG(*) AS num_rows\r\n\tFROM cdm_ibm_mdcd_v993.dbo.measurement m\r\n\t\r\n\tWHERE measurement_concept_id =  3002112\r\n\tAND unit_concept_id = 8554\r\n\tAND value_as_number IS NOT NULL\r\n) denominator\r\n;","CHECK_NAME":"plausibleValueLow","CHECK_LEVEL":"CONCEPT","CHECK_DESCRIPTION":"For the combination of CONCEPT_ID  3002112 (Folate [Mass/volume] in Blood) and UNIT_CONCEPT_ID 8554 (percent), the number and percent of records that have a value less than      2.000.","CDM_TABLE_NAME":"MEASUREMENT","CDM_FIELD_NAME":"MEASUREMENT_CONCEPT_ID","CONCEPT_ID":" 3002112","UNIT_CONCEPT_ID":"8554","SQL_FILE":"concept_plausible_value_low.sql","CATEGORY":"Plausibility","SUBCATEGORY":"Atemporal","CONTEXT":"Verification","checkId":1270,"FAILED":0,"THRESHOLD_VALUE":5,"_row":"18.145"},{"NUM_VIOLATED_ROWS":0,"PCT_VIOLATED_ROWS":0,"NUM_DENOMINATOR_ROWS":0,"EXECUTION_TIME":"1.068970 secs","QUERY_TEXT":"\r\n/*********\r\nCONCEPT LEVEL check:\r\nPLAUSIBLE_VALUE_LOW - find any MEASUREMENT records that have VALUE_AS_NUMBER with non-null value < plausible low value\r\n\r\nParameters used in this template:\r\ncdmDatabaseSchema = cdm_ibm_mdcd_v993.dbo\r\nconceptId =  3002112\r\nunitConceptId = 8842\r\nplausibleValueLow =      2.000\r\n\r\n**********/\r\n\r\n\r\nSELECT num_violated_rows, CASE WHEN denominator.num_rows = 0 THEN 0 ELSE 1.0*num_violated_rows/denominator.num_rows END  AS pct_violated_rows, \r\n  denominator.num_rows as num_denominator_rows\r\nFROM\r\n(\r\n\tSELECT COUNT_BIG(*) AS num_violated_rows\r\n\tFROM\r\n\t(\r\n\t\tSELECT m.* \r\n\t\tFROM cdm_ibm_mdcd_v993.dbo.measurement m\r\n\t\t\r\n\t\tWHERE m.measurement_concept_id =  3002112\r\n\t\tAND m.unit_concept_id = 8842\r\n\t\tAND m.value_as_number IS NOT NULL\r\n\t\tAND m.value_as_number <      2.000\r\n\t) violated_rows\r\n) violated_row_count,\r\n( \r\n\tSELECT COUNT_BIG(*) AS num_rows\r\n\tFROM cdm_ibm_mdcd_v993.dbo.measurement m\r\n\t\r\n\tWHERE measurement_concept_id =  3002112\r\n\tAND unit_concept_id = 8842\r\n\tAND value_as_number IS NOT NULL\r\n) denominator\r\n;","CHECK_NAME":"plausibleValueLow","CHECK_LEVEL":"CONCEPT","CHECK_DESCRIPTION":"For the combination of CONCEPT_ID  3002112 (Folate [Mass/volume] in Blood) and UNIT_CONCEPT_ID 8842 (nanogram per milliliter), the number and percent of records that have a value less than      2.000.","CDM_TABLE_NAME":"MEASUREMENT","CDM_FIELD_NAME":"MEASUREMENT_CONCEPT_ID","CONCEPT_ID":" 3002112","UNIT_CONCEPT_ID":"8842","SQL_FILE":"concept_plausible_value_low.sql","CATEGORY":"Plausibility","SUBCATEGORY":"Atemporal","CONTEXT":"Verification","checkId":1271,"FAILED":0,"THRESHOLD_VALUE":5,"_row":"18.146"},{"NUM_VIOLATED_ROWS":0,"PCT_VIOLATED_ROWS":0,"NUM_DENOMINATOR_ROWS":0,"EXECUTION_TIME":"1.461965 secs","QUERY_TEXT":"\r\n/*********\r\nCONCEPT LEVEL check:\r\nPLAUSIBLE_VALUE_LOW - find any MEASUREMENT records that have VALUE_AS_NUMBER with non-null value < plausible low value\r\n\r\nParameters used in this template:\r\ncdmDatabaseSchema = cdm_ibm_mdcd_v993.dbo\r\nconceptId =  3002131\r\nunitConceptId = 8842\r\nplausibleValueLow =      0.000\r\n\r\n**********/\r\n\r\n\r\nSELECT num_violated_rows, CASE WHEN denominator.num_rows = 0 THEN 0 ELSE 1.0*num_violated_rows/denominator.num_rows END  AS pct_violated_rows, \r\n  denominator.num_rows as num_denominator_rows\r\nFROM\r\n(\r\n\tSELECT COUNT_BIG(*) AS num_violated_rows\r\n\tFROM\r\n\t(\r\n\t\tSELECT m.* \r\n\t\tFROM cdm_ibm_mdcd_v993.dbo.measurement m\r\n\t\t\r\n\t\tWHERE m.measurement_concept_id =  3002131\r\n\t\tAND m.unit_concept_id = 8842\r\n\t\tAND m.value_as_number IS NOT NULL\r\n\t\tAND m.value_as_number <      0.000\r\n\t) violated_rows\r\n) violated_row_count,\r\n( \r\n\tSELECT COUNT_BIG(*) AS num_rows\r\n\tFROM cdm_ibm_mdcd_v993.dbo.measurement m\r\n\t\r\n\tWHERE measurement_concept_id =  3002131\r\n\tAND unit_concept_id = 8842\r\n\tAND value_as_number IS NOT NULL\r\n) denominator\r\n;","CHECK_NAME":"plausibleValueLow","CHECK_LEVEL":"CONCEPT","CHECK_DESCRIPTION":"For the combination of CONCEPT_ID  3002131 (Prostate specific Ag [Units/volume] in Serum or Plasma) and UNIT_CONCEPT_ID 8842 (nanogram per milliliter), the number and percent of records that have a value less than      0.000.","CDM_TABLE_NAME":"MEASUREMENT","CDM_FIELD_NAME":"MEASUREMENT_CONCEPT_ID","CONCEPT_ID":" 3002131","UNIT_CONCEPT_ID":"8842","SQL_FILE":"concept_plausible_value_low.sql","CATEGORY":"Plausibility","SUBCATEGORY":"Atemporal","CONTEXT":"Verification","checkId":1272,"FAILED":0,"THRESHOLD_VALUE":5,"_row":"18.147"},{"NUM_VIOLATED_ROWS":0,"PCT_VIOLATED_ROWS":0,"NUM_DENOMINATOR_ROWS":0,"EXECUTION_TIME":"0.982971 secs","QUERY_TEXT":"\r\n/*********\r\nCONCEPT LEVEL check:\r\nPLAUSIBLE_VALUE_LOW - find any MEASUREMENT records that have VALUE_AS_NUMBER with non-null value < plausible low value\r\n\r\nParameters used in this template:\r\ncdmDatabaseSchema = cdm_ibm_mdcd_v993.dbo\r\nconceptId =  3002400\r\nunitConceptId = 8554\r\nplausibleValueLow =      0.000\r\n\r\n**********/\r\n\r\n\r\nSELECT num_violated_rows, CASE WHEN denominator.num_rows = 0 THEN 0 ELSE 1.0*num_violated_rows/denominator.num_rows END  AS pct_violated_rows, \r\n  denominator.num_rows as num_denominator_rows\r\nFROM\r\n(\r\n\tSELECT COUNT_BIG(*) AS num_violated_rows\r\n\tFROM\r\n\t(\r\n\t\tSELECT m.* \r\n\t\tFROM cdm_ibm_mdcd_v993.dbo.measurement m\r\n\t\t\r\n\t\tWHERE m.measurement_concept_id =  3002400\r\n\t\tAND m.unit_concept_id = 8554\r\n\t\tAND m.value_as_number IS NOT NULL\r\n\t\tAND m.value_as_number <      0.000\r\n\t) violated_rows\r\n) violated_row_count,\r\n( \r\n\tSELECT COUNT_BIG(*) AS num_rows\r\n\tFROM cdm_ibm_mdcd_v993.dbo.measurement m\r\n\t\r\n\tWHERE measurement_concept_id =  3002400\r\n\tAND unit_concept_id = 8554\r\n\tAND value_as_number IS NOT NULL\r\n) denominator\r\n;","CHECK_NAME":"plausibleValueLow","CHECK_LEVEL":"CONCEPT","CHECK_DESCRIPTION":"For the combination of CONCEPT_ID  3002400 (Iron [Mass/volume] in Serum or Plasma) and UNIT_CONCEPT_ID 8554 (percent), the number and percent of records that have a value less than      0.000.","CDM_TABLE_NAME":"MEASUREMENT","CDM_FIELD_NAME":"MEASUREMENT_CONCEPT_ID","CONCEPT_ID":" 3002400","UNIT_CONCEPT_ID":"8554","SQL_FILE":"concept_plausible_value_low.sql","CATEGORY":"Plausibility","SUBCATEGORY":"Atemporal","CONTEXT":"Verification","checkId":1273,"FAILED":0,"THRESHOLD_VALUE":5,"_row":"18.148"},{"NUM_VIOLATED_ROWS":0,"PCT_VIOLATED_ROWS":0,"NUM_DENOMINATOR_ROWS":0,"EXECUTION_TIME":"0.976971 secs","QUERY_TEXT":"\r\n/*********\r\nCONCEPT LEVEL check:\r\nPLAUSIBLE_VALUE_LOW - find any MEASUREMENT records that have VALUE_AS_NUMBER with non-null value < plausible low value\r\n\r\nParameters used in this template:\r\ncdmDatabaseSchema = cdm_ibm_mdcd_v993.dbo\r\nconceptId =  3002400\r\nunitConceptId = 8749\r\nplausibleValueLow =      0.000\r\n\r\n**********/\r\n\r\n\r\nSELECT num_violated_rows, CASE WHEN denominator.num_rows = 0 THEN 0 ELSE 1.0*num_violated_rows/denominator.num_rows END  AS pct_violated_rows, \r\n  denominator.num_rows as num_denominator_rows\r\nFROM\r\n(\r\n\tSELECT COUNT_BIG(*) AS num_violated_rows\r\n\tFROM\r\n\t(\r\n\t\tSELECT m.* \r\n\t\tFROM cdm_ibm_mdcd_v993.dbo.measurement m\r\n\t\t\r\n\t\tWHERE m.measurement_concept_id =  3002400\r\n\t\tAND m.unit_concept_id = 8749\r\n\t\tAND m.value_as_number IS NOT NULL\r\n\t\tAND m.value_as_number <      0.000\r\n\t) violated_rows\r\n) violated_row_count,\r\n( \r\n\tSELECT COUNT_BIG(*) AS num_rows\r\n\tFROM cdm_ibm_mdcd_v993.dbo.measurement m\r\n\t\r\n\tWHERE measurement_concept_id =  3002400\r\n\tAND unit_concept_id = 8749\r\n\tAND value_as_number IS NOT NULL\r\n) denominator\r\n;","CHECK_NAME":"plausibleValueLow","CHECK_LEVEL":"CONCEPT","CHECK_DESCRIPTION":"For the combination of CONCEPT_ID  3002400 (Iron [Mass/volume] in Serum or Plasma) and UNIT_CONCEPT_ID 8749 (micromole per liter), the number and percent of records that have a value less than      0.000.","CDM_TABLE_NAME":"MEASUREMENT","CDM_FIELD_NAME":"MEASUREMENT_CONCEPT_ID","CONCEPT_ID":" 3002400","UNIT_CONCEPT_ID":"8749","SQL_FILE":"concept_plausible_value_low.sql","CATEGORY":"Plausibility","SUBCATEGORY":"Atemporal","CONTEXT":"Verification","checkId":1274,"FAILED":0,"THRESHOLD_VALUE":5,"_row":"18.149"},{"NUM_VIOLATED_ROWS":0,"PCT_VIOLATED_ROWS":0,"NUM_DENOMINATOR_ROWS":0,"EXECUTION_TIME":"1.070973 secs","QUERY_TEXT":"\r\n/*********\r\nCONCEPT LEVEL check:\r\nPLAUSIBLE_VALUE_LOW - find any MEASUREMENT records that have VALUE_AS_NUMBER with non-null value < plausible low value\r\n\r\nParameters used in this template:\r\ncdmDatabaseSchema = cdm_ibm_mdcd_v993.dbo\r\nconceptId =  3002400\r\nunitConceptId = 8837\r\nplausibleValueLow =      0.010\r\n\r\n**********/\r\n\r\n\r\nSELECT num_violated_rows, CASE WHEN denominator.num_rows = 0 THEN 0 ELSE 1.0*num_violated_rows/denominator.num_rows END  AS pct_violated_rows, \r\n  denominator.num_rows as num_denominator_rows\r\nFROM\r\n(\r\n\tSELECT COUNT_BIG(*) AS num_violated_rows\r\n\tFROM\r\n\t(\r\n\t\tSELECT m.* \r\n\t\tFROM cdm_ibm_mdcd_v993.dbo.measurement m\r\n\t\t\r\n\t\tWHERE m.measurement_concept_id =  3002400\r\n\t\tAND m.unit_concept_id = 8837\r\n\t\tAND m.value_as_number IS NOT NULL\r\n\t\tAND m.value_as_number <      0.010\r\n\t) violated_rows\r\n) violated_row_count,\r\n( \r\n\tSELECT COUNT_BIG(*) AS num_rows\r\n\tFROM cdm_ibm_mdcd_v993.dbo.measurement m\r\n\t\r\n\tWHERE measurement_concept_id =  3002400\r\n\tAND unit_concept_id = 8837\r\n\tAND value_as_number IS NOT NULL\r\n) denominator\r\n;","CHECK_NAME":"plausibleValueLow","CHECK_LEVEL":"CONCEPT","CHECK_DESCRIPTION":"For the combination of CONCEPT_ID  3002400 (Iron [Mass/volume] in Serum or Plasma) and UNIT_CONCEPT_ID 8837 (microgram per deciliter), the number and percent of records that have a value less than      0.010.","CDM_TABLE_NAME":"MEASUREMENT","CDM_FIELD_NAME":"MEASUREMENT_CONCEPT_ID","CONCEPT_ID":" 3002400","UNIT_CONCEPT_ID":"8837","SQL_FILE":"concept_plausible_value_low.sql","CATEGORY":"Plausibility","SUBCATEGORY":"Atemporal","CONTEXT":"Verification","checkId":1275,"FAILED":0,"THRESHOLD_VALUE":5,"_row":"18.150"},{"NUM_VIOLATED_ROWS":0,"PCT_VIOLATED_ROWS":0,"NUM_DENOMINATOR_ROWS":0,"EXECUTION_TIME":"0.992972 secs","QUERY_TEXT":"\r\n/*********\r\nCONCEPT LEVEL check:\r\nPLAUSIBLE_VALUE_LOW - find any MEASUREMENT records that have VALUE_AS_NUMBER with non-null value < plausible low value\r\n\r\nParameters used in this template:\r\ncdmDatabaseSchema = cdm_ibm_mdcd_v993.dbo\r\nconceptId =  3002417\r\nunitConceptId = 8555\r\nplausibleValueLow =      3.000\r\n\r\n**********/\r\n\r\n\r\nSELECT num_violated_rows, CASE WHEN denominator.num_rows = 0 THEN 0 ELSE 1.0*num_violated_rows/denominator.num_rows END  AS pct_violated_rows, \r\n  denominator.num_rows as num_denominator_rows\r\nFROM\r\n(\r\n\tSELECT COUNT_BIG(*) AS num_violated_rows\r\n\tFROM\r\n\t(\r\n\t\tSELECT m.* \r\n\t\tFROM cdm_ibm_mdcd_v993.dbo.measurement m\r\n\t\t\r\n\t\tWHERE m.measurement_concept_id =  3002417\r\n\t\tAND m.unit_concept_id = 8555\r\n\t\tAND m.value_as_number IS NOT NULL\r\n\t\tAND m.value_as_number <      3.000\r\n\t) violated_rows\r\n) violated_row_count,\r\n( \r\n\tSELECT COUNT_BIG(*) AS num_rows\r\n\tFROM cdm_ibm_mdcd_v993.dbo.measurement m\r\n\t\r\n\tWHERE measurement_concept_id =  3002417\r\n\tAND unit_concept_id = 8555\r\n\tAND value_as_number IS NOT NULL\r\n) denominator\r\n;","CHECK_NAME":"plausibleValueLow","CHECK_LEVEL":"CONCEPT","CHECK_DESCRIPTION":"For the combination of CONCEPT_ID  3002417 (Prothrombin time (PT) in Blood by Coagulation assay) and UNIT_CONCEPT_ID 8555 (second), the number and percent of records that have a value less than      3.000.","CDM_TABLE_NAME":"MEASUREMENT","CDM_FIELD_NAME":"MEASUREMENT_CONCEPT_ID","CONCEPT_ID":" 3002417","UNIT_CONCEPT_ID":"8555","SQL_FILE":"concept_plausible_value_low.sql","CATEGORY":"Plausibility","SUBCATEGORY":"Atemporal","CONTEXT":"Verification","checkId":1276,"FAILED":0,"THRESHOLD_VALUE":5,"_row":"18.151"},{"NUM_VIOLATED_ROWS":0,"PCT_VIOLATED_ROWS":0,"NUM_DENOMINATOR_ROWS":0,"EXECUTION_TIME":"5.652843 secs","QUERY_TEXT":"\r\n/*********\r\nCONCEPT LEVEL check:\r\nPLAUSIBLE_VALUE_LOW - find any MEASUREMENT records that have VALUE_AS_NUMBER with non-null value < plausible low value\r\n\r\nParameters used in this template:\r\ncdmDatabaseSchema = cdm_ibm_mdcd_v993.dbo\r\nconceptId =  3002417\r\nunitConceptId = 9212\r\nplausibleValueLow =      3.000\r\n\r\n**********/\r\n\r\n\r\nSELECT num_violated_rows, CASE WHEN denominator.num_rows = 0 THEN 0 ELSE 1.0*num_violated_rows/denominator.num_rows END  AS pct_violated_rows, \r\n  denominator.num_rows as num_denominator_rows\r\nFROM\r\n(\r\n\tSELECT COUNT_BIG(*) AS num_violated_rows\r\n\tFROM\r\n\t(\r\n\t\tSELECT m.* \r\n\t\tFROM cdm_ibm_mdcd_v993.dbo.measurement m\r\n\t\t\r\n\t\tWHERE m.measurement_concept_id =  3002417\r\n\t\tAND m.unit_concept_id = 9212\r\n\t\tAND m.value_as_number IS NOT NULL\r\n\t\tAND m.value_as_number <      3.000\r\n\t) violated_rows\r\n) violated_row_count,\r\n( \r\n\tSELECT COUNT_BIG(*) AS num_rows\r\n\tFROM cdm_ibm_mdcd_v993.dbo.measurement m\r\n\t\r\n\tWHERE measurement_concept_id =  3002417\r\n\tAND unit_concept_id = 9212\r\n\tAND value_as_number IS NOT NULL\r\n) denominator\r\n;","CHECK_NAME":"plausibleValueLow","CHECK_LEVEL":"CONCEPT","CHECK_DESCRIPTION":"For the combination of CONCEPT_ID  3002417 (Prothrombin time (PT) in Blood by Coagulation assay) and UNIT_CONCEPT_ID 9212 (second), the number and percent of records that have a value less than      3.000.","CDM_TABLE_NAME":"MEASUREMENT","CDM_FIELD_NAME":"MEASUREMENT_CONCEPT_ID","CONCEPT_ID":" 3002417","UNIT_CONCEPT_ID":"9212","SQL_FILE":"concept_plausible_value_low.sql","CATEGORY":"Plausibility","SUBCATEGORY":"Atemporal","CONTEXT":"Verification","checkId":1277,"FAILED":0,"THRESHOLD_VALUE":5,"_row":"18.152"},{"NUM_VIOLATED_ROWS":0,"PCT_VIOLATED_ROWS":0,"NUM_DENOMINATOR_ROWS":0,"EXECUTION_TIME":"1.528950 secs","QUERY_TEXT":"\r\n/*********\r\nCONCEPT LEVEL check:\r\nPLAUSIBLE_VALUE_LOW - find any MEASUREMENT records that have VALUE_AS_NUMBER with non-null value < plausible low value\r\n\r\nParameters used in this template:\r\ncdmDatabaseSchema = cdm_ibm_mdcd_v993.dbo\r\nconceptId =  3002617\r\nunitConceptId = 8751\r\nplausibleValueLow =      0.000\r\n\r\n**********/\r\n\r\n\r\nSELECT num_violated_rows, CASE WHEN denominator.num_rows = 0 THEN 0 ELSE 1.0*num_violated_rows/denominator.num_rows END  AS pct_violated_rows, \r\n  denominator.num_rows as num_denominator_rows\r\nFROM\r\n(\r\n\tSELECT COUNT_BIG(*) AS num_violated_rows\r\n\tFROM\r\n\t(\r\n\t\tSELECT m.* \r\n\t\tFROM cdm_ibm_mdcd_v993.dbo.measurement m\r\n\t\t\r\n\t\tWHERE m.measurement_concept_id =  3002617\r\n\t\tAND m.unit_concept_id = 8751\r\n\t\tAND m.value_as_number IS NOT NULL\r\n\t\tAND m.value_as_number <      0.000\r\n\t) violated_rows\r\n) violated_row_count,\r\n( \r\n\tSELECT COUNT_BIG(*) AS num_rows\r\n\tFROM cdm_ibm_mdcd_v993.dbo.measurement m\r\n\t\r\n\tWHERE measurement_concept_id =  3002617\r\n\tAND unit_concept_id = 8751\r\n\tAND value_as_number IS NOT NULL\r\n) denominator\r\n;","CHECK_NAME":"plausibleValueLow","CHECK_LEVEL":"CONCEPT","CHECK_DESCRIPTION":"For the combination of CONCEPT_ID  3002617 (Acetaminophen [Mass/volume] in Serum or Plasma) and UNIT_CONCEPT_ID 8751 (milligram per liter), the number and percent of records that have a value less than      0.000.","CDM_TABLE_NAME":"MEASUREMENT","CDM_FIELD_NAME":"MEASUREMENT_CONCEPT_ID","CONCEPT_ID":" 3002617","UNIT_CONCEPT_ID":"8751","SQL_FILE":"concept_plausible_value_low.sql","CATEGORY":"Plausibility","SUBCATEGORY":"Atemporal","CONTEXT":"Verification","checkId":1278,"FAILED":0,"THRESHOLD_VALUE":5,"_row":"18.153"},{"NUM_VIOLATED_ROWS":0,"PCT_VIOLATED_ROWS":0,"NUM_DENOMINATOR_ROWS":0,"EXECUTION_TIME":"2.417944 secs","QUERY_TEXT":"\r\n/*********\r\nCONCEPT LEVEL check:\r\nPLAUSIBLE_VALUE_LOW - find any MEASUREMENT records that have VALUE_AS_NUMBER with non-null value < plausible low value\r\n\r\nParameters used in this template:\r\ncdmDatabaseSchema = cdm_ibm_mdcd_v993.dbo\r\nconceptId =  3002617\r\nunitConceptId = 8842\r\nplausibleValueLow =      0.000\r\n\r\n**********/\r\n\r\n\r\nSELECT num_violated_rows, CASE WHEN denominator.num_rows = 0 THEN 0 ELSE 1.0*num_violated_rows/denominator.num_rows END  AS pct_violated_rows, \r\n  denominator.num_rows as num_denominator_rows\r\nFROM\r\n(\r\n\tSELECT COUNT_BIG(*) AS num_violated_rows\r\n\tFROM\r\n\t(\r\n\t\tSELECT m.* \r\n\t\tFROM cdm_ibm_mdcd_v993.dbo.measurement m\r\n\t\t\r\n\t\tWHERE m.measurement_concept_id =  3002617\r\n\t\tAND m.unit_concept_id = 8842\r\n\t\tAND m.value_as_number IS NOT NULL\r\n\t\tAND m.value_as_number <      0.000\r\n\t) violated_rows\r\n) violated_row_count,\r\n( \r\n\tSELECT COUNT_BIG(*) AS num_rows\r\n\tFROM cdm_ibm_mdcd_v993.dbo.measurement m\r\n\t\r\n\tWHERE measurement_concept_id =  3002617\r\n\tAND unit_concept_id = 8842\r\n\tAND value_as_number IS NOT NULL\r\n) denominator\r\n;","CHECK_NAME":"plausibleValueLow","CHECK_LEVEL":"CONCEPT","CHECK_DESCRIPTION":"For the combination of CONCEPT_ID  3002617 (Acetaminophen [Mass/volume] in Serum or Plasma) and UNIT_CONCEPT_ID 8842 (nanogram per milliliter), the number and percent of records that have a value less than      0.000.","CDM_TABLE_NAME":"MEASUREMENT","CDM_FIELD_NAME":"MEASUREMENT_CONCEPT_ID","CONCEPT_ID":" 3002617","UNIT_CONCEPT_ID":"8842","SQL_FILE":"concept_plausible_value_low.sql","CATEGORY":"Plausibility","SUBCATEGORY":"Atemporal","CONTEXT":"Verification","checkId":1279,"FAILED":0,"THRESHOLD_VALUE":5,"_row":"18.154"},{"NUM_VIOLATED_ROWS":0,"PCT_VIOLATED_ROWS":0,"NUM_DENOMINATOR_ROWS":0,"EXECUTION_TIME":"1.396967 secs","QUERY_TEXT":"\r\n/*********\r\nCONCEPT LEVEL check:\r\nPLAUSIBLE_VALUE_LOW - find any MEASUREMENT records that have VALUE_AS_NUMBER with non-null value < plausible low value\r\n\r\nParameters used in this template:\r\ncdmDatabaseSchema = cdm_ibm_mdcd_v993.dbo\r\nconceptId =  3002617\r\nunitConceptId = 8859\r\nplausibleValueLow =      0.000\r\n\r\n**********/\r\n\r\n\r\nSELECT num_violated_rows, CASE WHEN denominator.num_rows = 0 THEN 0 ELSE 1.0*num_violated_rows/denominator.num_rows END  AS pct_violated_rows, \r\n  denominator.num_rows as num_denominator_rows\r\nFROM\r\n(\r\n\tSELECT COUNT_BIG(*) AS num_violated_rows\r\n\tFROM\r\n\t(\r\n\t\tSELECT m.* \r\n\t\tFROM cdm_ibm_mdcd_v993.dbo.measurement m\r\n\t\t\r\n\t\tWHERE m.measurement_concept_id =  3002617\r\n\t\tAND m.unit_concept_id = 8859\r\n\t\tAND m.value_as_number IS NOT NULL\r\n\t\tAND m.value_as_number <      0.000\r\n\t) violated_rows\r\n) violated_row_count,\r\n( \r\n\tSELECT COUNT_BIG(*) AS num_rows\r\n\tFROM cdm_ibm_mdcd_v993.dbo.measurement m\r\n\t\r\n\tWHERE measurement_concept_id =  3002617\r\n\tAND unit_concept_id = 8859\r\n\tAND value_as_number IS NOT NULL\r\n) denominator\r\n;","CHECK_NAME":"plausibleValueLow","CHECK_LEVEL":"CONCEPT","CHECK_DESCRIPTION":"For the combination of CONCEPT_ID  3002617 (Acetaminophen [Mass/volume] in Serum or Plasma) and UNIT_CONCEPT_ID 8859 (microgram per milliliter), the number and percent of records that have a value less than      0.000.","CDM_TABLE_NAME":"MEASUREMENT","CDM_FIELD_NAME":"MEASUREMENT_CONCEPT_ID","CONCEPT_ID":" 3002617","UNIT_CONCEPT_ID":"8859","SQL_FILE":"concept_plausible_value_low.sql","CATEGORY":"Plausibility","SUBCATEGORY":"Atemporal","CONTEXT":"Verification","checkId":1280,"FAILED":0,"THRESHOLD_VALUE":5,"_row":"18.155"},{"NUM_VIOLATED_ROWS":0,"PCT_VIOLATED_ROWS":0,"NUM_DENOMINATOR_ROWS":0,"EXECUTION_TIME":"3.691895 secs","QUERY_TEXT":"\r\n/*********\r\nCONCEPT LEVEL check:\r\nPLAUSIBLE_VALUE_LOW - find any MEASUREMENT records that have VALUE_AS_NUMBER with non-null value < plausible low value\r\n\r\nParameters used in this template:\r\ncdmDatabaseSchema = cdm_ibm_mdcd_v993.dbo\r\nconceptId =  3002809\r\nunitConceptId = 8554\r\nplausibleValueLow =      0.010\r\n\r\n**********/\r\n\r\n\r\nSELECT num_violated_rows, CASE WHEN denominator.num_rows = 0 THEN 0 ELSE 1.0*num_violated_rows/denominator.num_rows END  AS pct_violated_rows, \r\n  denominator.num_rows as num_denominator_rows\r\nFROM\r\n(\r\n\tSELECT COUNT_BIG(*) AS num_violated_rows\r\n\tFROM\r\n\t(\r\n\t\tSELECT m.* \r\n\t\tFROM cdm_ibm_mdcd_v993.dbo.measurement m\r\n\t\t\r\n\t\tWHERE m.measurement_concept_id =  3002809\r\n\t\tAND m.unit_concept_id = 8554\r\n\t\tAND m.value_as_number IS NOT NULL\r\n\t\tAND m.value_as_number <      0.010\r\n\t) violated_rows\r\n) violated_row_count,\r\n( \r\n\tSELECT COUNT_BIG(*) AS num_rows\r\n\tFROM cdm_ibm_mdcd_v993.dbo.measurement m\r\n\t\r\n\tWHERE measurement_concept_id =  3002809\r\n\tAND unit_concept_id = 8554\r\n\tAND value_as_number IS NOT NULL\r\n) denominator\r\n;","CHECK_NAME":"plausibleValueLow","CHECK_LEVEL":"CONCEPT","CHECK_DESCRIPTION":"For the combination of CONCEPT_ID  3002809 (Reticulocytes/100 erythrocytes in Blood by Manual) and UNIT_CONCEPT_ID 8554 (percent), the number and percent of records that have a value less than      0.010.","CDM_TABLE_NAME":"MEASUREMENT","CDM_FIELD_NAME":"MEASUREMENT_CONCEPT_ID","CONCEPT_ID":" 3002809","UNIT_CONCEPT_ID":"8554","SQL_FILE":"concept_plausible_value_low.sql","CATEGORY":"Plausibility","SUBCATEGORY":"Atemporal","CONTEXT":"Verification","checkId":1281,"FAILED":0,"THRESHOLD_VALUE":5,"_row":"18.156"},{"NUM_VIOLATED_ROWS":0,"PCT_VIOLATED_ROWS":0,"NUM_DENOMINATOR_ROWS":0,"EXECUTION_TIME":"1.353956 secs","QUERY_TEXT":"\r\n/*********\r\nCONCEPT LEVEL check:\r\nPLAUSIBLE_VALUE_LOW - find any MEASUREMENT records that have VALUE_AS_NUMBER with non-null value < plausible low value\r\n\r\nParameters used in this template:\r\ncdmDatabaseSchema = cdm_ibm_mdcd_v993.dbo\r\nconceptId =  3002971\r\nunitConceptId = 8525\r\nplausibleValueLow =     40.000\r\n\r\n**********/\r\n\r\n\r\nSELECT num_violated_rows, CASE WHEN denominator.num_rows = 0 THEN 0 ELSE 1.0*num_violated_rows/denominator.num_rows END  AS pct_violated_rows, \r\n  denominator.num_rows as num_denominator_rows\r\nFROM\r\n(\r\n\tSELECT COUNT_BIG(*) AS num_violated_rows\r\n\tFROM\r\n\t(\r\n\t\tSELECT m.* \r\n\t\tFROM cdm_ibm_mdcd_v993.dbo.measurement m\r\n\t\t\r\n\t\tWHERE m.measurement_concept_id =  3002971\r\n\t\tAND m.unit_concept_id = 8525\r\n\t\tAND m.value_as_number IS NOT NULL\r\n\t\tAND m.value_as_number <     40.000\r\n\t) violated_rows\r\n) violated_row_count,\r\n( \r\n\tSELECT COUNT_BIG(*) AS num_rows\r\n\tFROM cdm_ibm_mdcd_v993.dbo.measurement m\r\n\t\r\n\tWHERE measurement_concept_id =  3002971\r\n\tAND unit_concept_id = 8525\r\n\tAND value_as_number IS NOT NULL\r\n) denominator\r\n;","CHECK_NAME":"plausibleValueLow","CHECK_LEVEL":"CONCEPT","CHECK_DESCRIPTION":"For the combination of CONCEPT_ID  3002971 (Nuclear Ab [Titer] in Serum by Immunofluorescence) and UNIT_CONCEPT_ID 8525 (titer), the number and percent of records that have a value less than     40.000.","CDM_TABLE_NAME":"MEASUREMENT","CDM_FIELD_NAME":"MEASUREMENT_CONCEPT_ID","CONCEPT_ID":" 3002971","UNIT_CONCEPT_ID":"8525","SQL_FILE":"concept_plausible_value_low.sql","CATEGORY":"Plausibility","SUBCATEGORY":"Atemporal","CONTEXT":"Verification","checkId":1282,"FAILED":0,"THRESHOLD_VALUE":5,"_row":"18.157"},{"NUM_VIOLATED_ROWS":0,"PCT_VIOLATED_ROWS":0,"NUM_DENOMINATOR_ROWS":0,"EXECUTION_TIME":"1.301968 secs","QUERY_TEXT":"\r\n/*********\r\nCONCEPT LEVEL check:\r\nPLAUSIBLE_VALUE_LOW - find any MEASUREMENT records that have VALUE_AS_NUMBER with non-null value < plausible low value\r\n\r\nParameters used in this template:\r\ncdmDatabaseSchema = cdm_ibm_mdcd_v993.dbo\r\nconceptId =  3003215\r\nunitConceptId = 8554\r\nplausibleValueLow =      0.000\r\n\r\n**********/\r\n\r\n\r\nSELECT num_violated_rows, CASE WHEN denominator.num_rows = 0 THEN 0 ELSE 1.0*num_violated_rows/denominator.num_rows END  AS pct_violated_rows, \r\n  denominator.num_rows as num_denominator_rows\r\nFROM\r\n(\r\n\tSELECT COUNT_BIG(*) AS num_violated_rows\r\n\tFROM\r\n\t(\r\n\t\tSELECT m.* \r\n\t\tFROM cdm_ibm_mdcd_v993.dbo.measurement m\r\n\t\t\r\n\t\tWHERE m.measurement_concept_id =  3003215\r\n\t\tAND m.unit_concept_id = 8554\r\n\t\tAND m.value_as_number IS NOT NULL\r\n\t\tAND m.value_as_number <      0.000\r\n\t) violated_rows\r\n) violated_row_count,\r\n( \r\n\tSELECT COUNT_BIG(*) AS num_rows\r\n\tFROM cdm_ibm_mdcd_v993.dbo.measurement m\r\n\t\r\n\tWHERE measurement_concept_id =  3003215\r\n\tAND unit_concept_id = 8554\r\n\tAND value_as_number IS NOT NULL\r\n) denominator\r\n;","CHECK_NAME":"plausibleValueLow","CHECK_LEVEL":"CONCEPT","CHECK_DESCRIPTION":"For the combination of CONCEPT_ID  3003215 (Lymphocytes [#/volume] in Blood by Manual count) and UNIT_CONCEPT_ID 8554 (percent), the number and percent of records that have a value less than      0.000.","CDM_TABLE_NAME":"MEASUREMENT","CDM_FIELD_NAME":"MEASUREMENT_CONCEPT_ID","CONCEPT_ID":" 3003215","UNIT_CONCEPT_ID":"8554","SQL_FILE":"concept_plausible_value_low.sql","CATEGORY":"Plausibility","SUBCATEGORY":"Atemporal","CONTEXT":"Verification","checkId":1283,"FAILED":0,"THRESHOLD_VALUE":5,"_row":"18.158"},{"NUM_VIOLATED_ROWS":0,"PCT_VIOLATED_ROWS":0,"NUM_DENOMINATOR_ROWS":0,"EXECUTION_TIME":"2.777913 secs","QUERY_TEXT":"\r\n/*********\r\nCONCEPT LEVEL check:\r\nPLAUSIBLE_VALUE_LOW - find any MEASUREMENT records that have VALUE_AS_NUMBER with non-null value < plausible low value\r\n\r\nParameters used in this template:\r\ncdmDatabaseSchema = cdm_ibm_mdcd_v993.dbo\r\nconceptId =  3003215\r\nunitConceptId = 8647\r\nplausibleValueLow =      0.000\r\n\r\n**********/\r\n\r\n\r\nSELECT num_violated_rows, CASE WHEN denominator.num_rows = 0 THEN 0 ELSE 1.0*num_violated_rows/denominator.num_rows END  AS pct_violated_rows, \r\n  denominator.num_rows as num_denominator_rows\r\nFROM\r\n(\r\n\tSELECT COUNT_BIG(*) AS num_violated_rows\r\n\tFROM\r\n\t(\r\n\t\tSELECT m.* \r\n\t\tFROM cdm_ibm_mdcd_v993.dbo.measurement m\r\n\t\t\r\n\t\tWHERE m.measurement_concept_id =  3003215\r\n\t\tAND m.unit_concept_id = 8647\r\n\t\tAND m.value_as_number IS NOT NULL\r\n\t\tAND m.value_as_number <      0.000\r\n\t) violated_rows\r\n) violated_row_count,\r\n( \r\n\tSELECT COUNT_BIG(*) AS num_rows\r\n\tFROM cdm_ibm_mdcd_v993.dbo.measurement m\r\n\t\r\n\tWHERE measurement_concept_id =  3003215\r\n\tAND unit_concept_id = 8647\r\n\tAND value_as_number IS NOT NULL\r\n) denominator\r\n;","CHECK_NAME":"plausibleValueLow","CHECK_LEVEL":"CONCEPT","CHECK_DESCRIPTION":"For the combination of CONCEPT_ID  3003215 (Lymphocytes [#/volume] in Blood by Manual count) and UNIT_CONCEPT_ID 8647 (per microliter), the number and percent of records that have a value less than      0.000.","CDM_TABLE_NAME":"MEASUREMENT","CDM_FIELD_NAME":"MEASUREMENT_CONCEPT_ID","CONCEPT_ID":" 3003215","UNIT_CONCEPT_ID":"8647","SQL_FILE":"concept_plausible_value_low.sql","CATEGORY":"Plausibility","SUBCATEGORY":"Atemporal","CONTEXT":"Verification","checkId":1284,"FAILED":0,"THRESHOLD_VALUE":5,"_row":"18.159"},{"NUM_VIOLATED_ROWS":0,"PCT_VIOLATED_ROWS":0,"NUM_DENOMINATOR_ROWS":0,"EXECUTION_TIME":"1.399968 secs","QUERY_TEXT":"\r\n/*********\r\nCONCEPT LEVEL check:\r\nPLAUSIBLE_VALUE_LOW - find any MEASUREMENT records that have VALUE_AS_NUMBER with non-null value < plausible low value\r\n\r\nParameters used in this template:\r\ncdmDatabaseSchema = cdm_ibm_mdcd_v993.dbo\r\nconceptId =  3003215\r\nunitConceptId = 8848\r\nplausibleValueLow =      0.010\r\n\r\n**********/\r\n\r\n\r\nSELECT num_violated_rows, CASE WHEN denominator.num_rows = 0 THEN 0 ELSE 1.0*num_violated_rows/denominator.num_rows END  AS pct_violated_rows, \r\n  denominator.num_rows as num_denominator_rows\r\nFROM\r\n(\r\n\tSELECT COUNT_BIG(*) AS num_violated_rows\r\n\tFROM\r\n\t(\r\n\t\tSELECT m.* \r\n\t\tFROM cdm_ibm_mdcd_v993.dbo.measurement m\r\n\t\t\r\n\t\tWHERE m.measurement_concept_id =  3003215\r\n\t\tAND m.unit_concept_id = 8848\r\n\t\tAND m.value_as_number IS NOT NULL\r\n\t\tAND m.value_as_number <      0.010\r\n\t) violated_rows\r\n) violated_row_count,\r\n( \r\n\tSELECT COUNT_BIG(*) AS num_rows\r\n\tFROM cdm_ibm_mdcd_v993.dbo.measurement m\r\n\t\r\n\tWHERE measurement_concept_id =  3003215\r\n\tAND unit_concept_id = 8848\r\n\tAND value_as_number IS NOT NULL\r\n) denominator\r\n;","CHECK_NAME":"plausibleValueLow","CHECK_LEVEL":"CONCEPT","CHECK_DESCRIPTION":"For the combination of CONCEPT_ID  3003215 (Lymphocytes [#/volume] in Blood by Manual count) and UNIT_CONCEPT_ID 8848 (thousand per microliter), the number and percent of records that have a value less than      0.010.","CDM_TABLE_NAME":"MEASUREMENT","CDM_FIELD_NAME":"MEASUREMENT_CONCEPT_ID","CONCEPT_ID":" 3003215","UNIT_CONCEPT_ID":"8848","SQL_FILE":"concept_plausible_value_low.sql","CATEGORY":"Plausibility","SUBCATEGORY":"Atemporal","CONTEXT":"Verification","checkId":1285,"FAILED":0,"THRESHOLD_VALUE":5,"_row":"18.160"},{"NUM_VIOLATED_ROWS":0,"PCT_VIOLATED_ROWS":0,"NUM_DENOMINATOR_ROWS":0,"EXECUTION_TIME":"1.178967 secs","QUERY_TEXT":"\r\n/*********\r\nCONCEPT LEVEL check:\r\nPLAUSIBLE_VALUE_LOW - find any MEASUREMENT records that have VALUE_AS_NUMBER with non-null value < plausible low value\r\n\r\nParameters used in this template:\r\ncdmDatabaseSchema = cdm_ibm_mdcd_v993.dbo\r\nconceptId =  3003282\r\nunitConceptId = 8848\r\nplausibleValueLow =      0.000\r\n\r\n**********/\r\n\r\n\r\nSELECT num_violated_rows, CASE WHEN denominator.num_rows = 0 THEN 0 ELSE 1.0*num_violated_rows/denominator.num_rows END  AS pct_violated_rows, \r\n  denominator.num_rows as num_denominator_rows\r\nFROM\r\n(\r\n\tSELECT COUNT_BIG(*) AS num_violated_rows\r\n\tFROM\r\n\t(\r\n\t\tSELECT m.* \r\n\t\tFROM cdm_ibm_mdcd_v993.dbo.measurement m\r\n\t\t\r\n\t\tWHERE m.measurement_concept_id =  3003282\r\n\t\tAND m.unit_concept_id = 8848\r\n\t\tAND m.value_as_number IS NOT NULL\r\n\t\tAND m.value_as_number <      0.000\r\n\t) violated_rows\r\n) violated_row_count,\r\n( \r\n\tSELECT COUNT_BIG(*) AS num_rows\r\n\tFROM cdm_ibm_mdcd_v993.dbo.measurement m\r\n\t\r\n\tWHERE measurement_concept_id =  3003282\r\n\tAND unit_concept_id = 8848\r\n\tAND value_as_number IS NOT NULL\r\n) denominator\r\n;","CHECK_NAME":"plausibleValueLow","CHECK_LEVEL":"CONCEPT","CHECK_DESCRIPTION":"For the combination of CONCEPT_ID  3003282 (Leukocytes [#/volume] in Blood by Manual count) and UNIT_CONCEPT_ID 8848 (thousand per microliter), the number and percent of records that have a value less than      0.000.","CDM_TABLE_NAME":"MEASUREMENT","CDM_FIELD_NAME":"MEASUREMENT_CONCEPT_ID","CONCEPT_ID":" 3003282","UNIT_CONCEPT_ID":"8848","SQL_FILE":"concept_plausible_value_low.sql","CATEGORY":"Plausibility","SUBCATEGORY":"Atemporal","CONTEXT":"Verification","checkId":1286,"FAILED":0,"THRESHOLD_VALUE":5,"_row":"18.161"},{"NUM_VIOLATED_ROWS":0,"PCT_VIOLATED_ROWS":0,"NUM_DENOMINATOR_ROWS":0,"EXECUTION_TIME":"1.475921 secs","QUERY_TEXT":"\r\n/*********\r\nCONCEPT LEVEL check:\r\nPLAUSIBLE_VALUE_LOW - find any MEASUREMENT records that have VALUE_AS_NUMBER with non-null value < plausible low value\r\n\r\nParameters used in this template:\r\ncdmDatabaseSchema = cdm_ibm_mdcd_v993.dbo\r\nconceptId =  3003338\r\nunitConceptId = 8554\r\nplausibleValueLow =      0.000\r\n\r\n**********/\r\n\r\n\r\nSELECT num_violated_rows, CASE WHEN denominator.num_rows = 0 THEN 0 ELSE 1.0*num_violated_rows/denominator.num_rows END  AS pct_violated_rows, \r\n  denominator.num_rows as num_denominator_rows\r\nFROM\r\n(\r\n\tSELECT COUNT_BIG(*) AS num_violated_rows\r\n\tFROM\r\n\t(\r\n\t\tSELECT m.* \r\n\t\tFROM cdm_ibm_mdcd_v993.dbo.measurement m\r\n\t\t\r\n\t\tWHERE m.measurement_concept_id =  3003338\r\n\t\tAND m.unit_concept_id = 8554\r\n\t\tAND m.value_as_number IS NOT NULL\r\n\t\tAND m.value_as_number <      0.000\r\n\t) violated_rows\r\n) violated_row_count,\r\n( \r\n\tSELECT COUNT_BIG(*) AS num_rows\r\n\tFROM cdm_ibm_mdcd_v993.dbo.measurement m\r\n\t\r\n\tWHERE measurement_concept_id =  3003338\r\n\tAND unit_concept_id = 8554\r\n\tAND value_as_number IS NOT NULL\r\n) denominator\r\n;","CHECK_NAME":"plausibleValueLow","CHECK_LEVEL":"CONCEPT","CHECK_DESCRIPTION":"For the combination of CONCEPT_ID  3003338 (MCHC [Mass/volume]) and UNIT_CONCEPT_ID 8554 (percent), the number and percent of records that have a value less than      0.000.","CDM_TABLE_NAME":"MEASUREMENT","CDM_FIELD_NAME":"MEASUREMENT_CONCEPT_ID","CONCEPT_ID":" 3003338","UNIT_CONCEPT_ID":"8554","SQL_FILE":"concept_plausible_value_low.sql","CATEGORY":"Plausibility","SUBCATEGORY":"Atemporal","CONTEXT":"Verification","checkId":1287,"FAILED":0,"THRESHOLD_VALUE":5,"_row":"18.162"},{"NUM_VIOLATED_ROWS":0,"PCT_VIOLATED_ROWS":0,"NUM_DENOMINATOR_ROWS":0,"EXECUTION_TIME":"5.986798 secs","QUERY_TEXT":"\r\n/*********\r\nCONCEPT LEVEL check:\r\nPLAUSIBLE_VALUE_LOW - find any MEASUREMENT records that have VALUE_AS_NUMBER with non-null value < plausible low value\r\n\r\nParameters used in this template:\r\ncdmDatabaseSchema = cdm_ibm_mdcd_v993.dbo\r\nconceptId =  3003338\r\nunitConceptId = 8713\r\nplausibleValueLow =      0.000\r\n\r\n**********/\r\n\r\n\r\nSELECT num_violated_rows, CASE WHEN denominator.num_rows = 0 THEN 0 ELSE 1.0*num_violated_rows/denominator.num_rows END  AS pct_violated_rows, \r\n  denominator.num_rows as num_denominator_rows\r\nFROM\r\n(\r\n\tSELECT COUNT_BIG(*) AS num_violated_rows\r\n\tFROM\r\n\t(\r\n\t\tSELECT m.* \r\n\t\tFROM cdm_ibm_mdcd_v993.dbo.measurement m\r\n\t\t\r\n\t\tWHERE m.measurement_concept_id =  3003338\r\n\t\tAND m.unit_concept_id = 8713\r\n\t\tAND m.value_as_number IS NOT NULL\r\n\t\tAND m.value_as_number <      0.000\r\n\t) violated_rows\r\n) violated_row_count,\r\n( \r\n\tSELECT COUNT_BIG(*) AS num_rows\r\n\tFROM cdm_ibm_mdcd_v993.dbo.measurement m\r\n\t\r\n\tWHERE measurement_concept_id =  3003338\r\n\tAND unit_concept_id = 8713\r\n\tAND value_as_number IS NOT NULL\r\n) denominator\r\n;","CHECK_NAME":"plausibleValueLow","CHECK_LEVEL":"CONCEPT","CHECK_DESCRIPTION":"For the combination of CONCEPT_ID  3003338 (MCHC [Mass/volume]) and UNIT_CONCEPT_ID 8713 (gram per deciliter), the number and percent of records that have a value less than      0.000.","CDM_TABLE_NAME":"MEASUREMENT","CDM_FIELD_NAME":"MEASUREMENT_CONCEPT_ID","CONCEPT_ID":" 3003338","UNIT_CONCEPT_ID":"8713","SQL_FILE":"concept_plausible_value_low.sql","CATEGORY":"Plausibility","SUBCATEGORY":"Atemporal","CONTEXT":"Verification","checkId":1288,"FAILED":0,"THRESHOLD_VALUE":5,"_row":"18.163"},{"NUM_VIOLATED_ROWS":0,"PCT_VIOLATED_ROWS":0,"NUM_DENOMINATOR_ROWS":0,"EXECUTION_TIME":"2.790917 secs","QUERY_TEXT":"\r\n/*********\r\nCONCEPT LEVEL check:\r\nPLAUSIBLE_VALUE_LOW - find any MEASUREMENT records that have VALUE_AS_NUMBER with non-null value < plausible low value\r\n\r\nParameters used in this template:\r\ncdmDatabaseSchema = cdm_ibm_mdcd_v993.dbo\r\nconceptId =  3003458\r\nunitConceptId = 8753\r\nplausibleValueLow =      1.000\r\n\r\n**********/\r\n\r\n\r\nSELECT num_violated_rows, CASE WHEN denominator.num_rows = 0 THEN 0 ELSE 1.0*num_violated_rows/denominator.num_rows END  AS pct_violated_rows, \r\n  denominator.num_rows as num_denominator_rows\r\nFROM\r\n(\r\n\tSELECT COUNT_BIG(*) AS num_violated_rows\r\n\tFROM\r\n\t(\r\n\t\tSELECT m.* \r\n\t\tFROM cdm_ibm_mdcd_v993.dbo.measurement m\r\n\t\t\r\n\t\tWHERE m.measurement_concept_id =  3003458\r\n\t\tAND m.unit_concept_id = 8753\r\n\t\tAND m.value_as_number IS NOT NULL\r\n\t\tAND m.value_as_number <      1.000\r\n\t) violated_rows\r\n) violated_row_count,\r\n( \r\n\tSELECT COUNT_BIG(*) AS num_rows\r\n\tFROM cdm_ibm_mdcd_v993.dbo.measurement m\r\n\t\r\n\tWHERE measurement_concept_id =  3003458\r\n\tAND unit_concept_id = 8753\r\n\tAND value_as_number IS NOT NULL\r\n) denominator\r\n;","CHECK_NAME":"plausibleValueLow","CHECK_LEVEL":"CONCEPT","CHECK_DESCRIPTION":"For the combination of CONCEPT_ID  3003458 (Phosphate [Moles/volume] in Serum or Plasma) and UNIT_CONCEPT_ID 8753 (millimole per liter), the number and percent of records that have a value less than      1.000.","CDM_TABLE_NAME":"MEASUREMENT","CDM_FIELD_NAME":"MEASUREMENT_CONCEPT_ID","CONCEPT_ID":" 3003458","UNIT_CONCEPT_ID":"8753","SQL_FILE":"concept_plausible_value_low.sql","CATEGORY":"Plausibility","SUBCATEGORY":"Atemporal","CONTEXT":"Verification","checkId":1289,"FAILED":0,"THRESHOLD_VALUE":5,"_row":"18.164"},{"NUM_VIOLATED_ROWS":0,"PCT_VIOLATED_ROWS":0,"NUM_DENOMINATOR_ROWS":0,"EXECUTION_TIME":"4.762883 secs","QUERY_TEXT":"\r\n/*********\r\nCONCEPT LEVEL check:\r\nPLAUSIBLE_VALUE_LOW - find any MEASUREMENT records that have VALUE_AS_NUMBER with non-null value < plausible low value\r\n\r\nParameters used in this template:\r\ncdmDatabaseSchema = cdm_ibm_mdcd_v993.dbo\r\nconceptId =  3003458\r\nunitConceptId = 8840\r\nplausibleValueLow =      2.000\r\n\r\n**********/\r\n\r\n\r\nSELECT num_violated_rows, CASE WHEN denominator.num_rows = 0 THEN 0 ELSE 1.0*num_violated_rows/denominator.num_rows END  AS pct_violated_rows, \r\n  denominator.num_rows as num_denominator_rows\r\nFROM\r\n(\r\n\tSELECT COUNT_BIG(*) AS num_violated_rows\r\n\tFROM\r\n\t(\r\n\t\tSELECT m.* \r\n\t\tFROM cdm_ibm_mdcd_v993.dbo.measurement m\r\n\t\t\r\n\t\tWHERE m.measurement_concept_id =  3003458\r\n\t\tAND m.unit_concept_id = 8840\r\n\t\tAND m.value_as_number IS NOT NULL\r\n\t\tAND m.value_as_number <      2.000\r\n\t) violated_rows\r\n) violated_row_count,\r\n( \r\n\tSELECT COUNT_BIG(*) AS num_rows\r\n\tFROM cdm_ibm_mdcd_v993.dbo.measurement m\r\n\t\r\n\tWHERE measurement_concept_id =  3003458\r\n\tAND unit_concept_id = 8840\r\n\tAND value_as_number IS NOT NULL\r\n) denominator\r\n;","CHECK_NAME":"plausibleValueLow","CHECK_LEVEL":"CONCEPT","CHECK_DESCRIPTION":"For the combination of CONCEPT_ID  3003458 (Phosphate [Moles/volume] in Serum or Plasma) and UNIT_CONCEPT_ID 8840 (milligram per deciliter), the number and percent of records that have a value less than      2.000.","CDM_TABLE_NAME":"MEASUREMENT","CDM_FIELD_NAME":"MEASUREMENT_CONCEPT_ID","CONCEPT_ID":" 3003458","UNIT_CONCEPT_ID":"8840","SQL_FILE":"concept_plausible_value_low.sql","CATEGORY":"Plausibility","SUBCATEGORY":"Atemporal","CONTEXT":"Verification","checkId":1290,"FAILED":0,"THRESHOLD_VALUE":5,"_row":"18.165"},{"NUM_VIOLATED_ROWS":0,"PCT_VIOLATED_ROWS":0,"NUM_DENOMINATOR_ROWS":0,"EXECUTION_TIME":"1.473945 secs","QUERY_TEXT":"\r\n/*********\r\nCONCEPT LEVEL check:\r\nPLAUSIBLE_VALUE_LOW - find any MEASUREMENT records that have VALUE_AS_NUMBER with non-null value < plausible low value\r\n\r\nParameters used in this template:\r\ncdmDatabaseSchema = cdm_ibm_mdcd_v993.dbo\r\nconceptId =  3003624\r\nunitConceptId = 8840\r\nplausibleValueLow =     20.000\r\n\r\n**********/\r\n\r\n\r\nSELECT num_violated_rows, CASE WHEN denominator.num_rows = 0 THEN 0 ELSE 1.0*num_violated_rows/denominator.num_rows END  AS pct_violated_rows, \r\n  denominator.num_rows as num_denominator_rows\r\nFROM\r\n(\r\n\tSELECT COUNT_BIG(*) AS num_violated_rows\r\n\tFROM\r\n\t(\r\n\t\tSELECT m.* \r\n\t\tFROM cdm_ibm_mdcd_v993.dbo.measurement m\r\n\t\t\r\n\t\tWHERE m.measurement_concept_id =  3003624\r\n\t\tAND m.unit_concept_id = 8840\r\n\t\tAND m.value_as_number IS NOT NULL\r\n\t\tAND m.value_as_number <     20.000\r\n\t) violated_rows\r\n) violated_row_count,\r\n( \r\n\tSELECT COUNT_BIG(*) AS num_rows\r\n\tFROM cdm_ibm_mdcd_v993.dbo.measurement m\r\n\t\r\n\tWHERE measurement_concept_id =  3003624\r\n\tAND unit_concept_id = 8840\r\n\tAND value_as_number IS NOT NULL\r\n) denominator\r\n;","CHECK_NAME":"plausibleValueLow","CHECK_LEVEL":"CONCEPT","CHECK_DESCRIPTION":"For the combination of CONCEPT_ID  3003624 (Lipids [Mass/volume] in Serum) and UNIT_CONCEPT_ID 8840 (milligram per deciliter), the number and percent of records that have a value less than     20.000.","CDM_TABLE_NAME":"MEASUREMENT","CDM_FIELD_NAME":"MEASUREMENT_CONCEPT_ID","CONCEPT_ID":" 3003624","UNIT_CONCEPT_ID":"8840","SQL_FILE":"concept_plausible_value_low.sql","CATEGORY":"Plausibility","SUBCATEGORY":"Atemporal","CONTEXT":"Verification","checkId":1291,"FAILED":0,"THRESHOLD_VALUE":5,"_row":"18.166"},{"NUM_VIOLATED_ROWS":0,"PCT_VIOLATED_ROWS":0,"NUM_DENOMINATOR_ROWS":0,"EXECUTION_TIME":"0.833970 secs","QUERY_TEXT":"\r\n/*********\r\nCONCEPT LEVEL check:\r\nPLAUSIBLE_VALUE_LOW - find any MEASUREMENT records that have VALUE_AS_NUMBER with non-null value < plausible low value\r\n\r\nParameters used in this template:\r\ncdmDatabaseSchema = cdm_ibm_mdcd_v993.dbo\r\nconceptId =  3003785\r\nunitConceptId = 8510\r\nplausibleValueLow =      1.000\r\n\r\n**********/\r\n\r\n\r\nSELECT num_violated_rows, CASE WHEN denominator.num_rows = 0 THEN 0 ELSE 1.0*num_violated_rows/denominator.num_rows END  AS pct_violated_rows, \r\n  denominator.num_rows as num_denominator_rows\r\nFROM\r\n(\r\n\tSELECT COUNT_BIG(*) AS num_violated_rows\r\n\tFROM\r\n\t(\r\n\t\tSELECT m.* \r\n\t\tFROM cdm_ibm_mdcd_v993.dbo.measurement m\r\n\t\t\r\n\t\tWHERE m.measurement_concept_id =  3003785\r\n\t\tAND m.unit_concept_id = 8510\r\n\t\tAND m.value_as_number IS NOT NULL\r\n\t\tAND m.value_as_number <      1.000\r\n\t) violated_rows\r\n) violated_row_count,\r\n( \r\n\tSELECT COUNT_BIG(*) AS num_rows\r\n\tFROM cdm_ibm_mdcd_v993.dbo.measurement m\r\n\t\r\n\tWHERE measurement_concept_id =  3003785\r\n\tAND unit_concept_id = 8510\r\n\tAND value_as_number IS NOT NULL\r\n) denominator\r\n;","CHECK_NAME":"plausibleValueLow","CHECK_LEVEL":"CONCEPT","CHECK_DESCRIPTION":"For the combination of CONCEPT_ID  3003785 (Carcinoembryonic Ag [Mass/volume] in Serum or Plasma) and UNIT_CONCEPT_ID 8510 (unit), the number and percent of records that have a value less than      1.000.","CDM_TABLE_NAME":"MEASUREMENT","CDM_FIELD_NAME":"MEASUREMENT_CONCEPT_ID","CONCEPT_ID":" 3003785","UNIT_CONCEPT_ID":"8510","SQL_FILE":"concept_plausible_value_low.sql","CATEGORY":"Plausibility","SUBCATEGORY":"Atemporal","CONTEXT":"Verification","checkId":1292,"FAILED":0,"THRESHOLD_VALUE":5,"_row":"18.167"},{"NUM_VIOLATED_ROWS":0,"PCT_VIOLATED_ROWS":0,"NUM_DENOMINATOR_ROWS":0,"EXECUTION_TIME":"0.765975 secs","QUERY_TEXT":"\r\n/*********\r\nCONCEPT LEVEL check:\r\nPLAUSIBLE_VALUE_LOW - find any MEASUREMENT records that have VALUE_AS_NUMBER with non-null value < plausible low value\r\n\r\nParameters used in this template:\r\ncdmDatabaseSchema = cdm_ibm_mdcd_v993.dbo\r\nconceptId =  3003785\r\nunitConceptId = 8748\r\nplausibleValueLow =      0.000\r\n\r\n**********/\r\n\r\n\r\nSELECT num_violated_rows, CASE WHEN denominator.num_rows = 0 THEN 0 ELSE 1.0*num_violated_rows/denominator.num_rows END  AS pct_violated_rows, \r\n  denominator.num_rows as num_denominator_rows\r\nFROM\r\n(\r\n\tSELECT COUNT_BIG(*) AS num_violated_rows\r\n\tFROM\r\n\t(\r\n\t\tSELECT m.* \r\n\t\tFROM cdm_ibm_mdcd_v993.dbo.measurement m\r\n\t\t\r\n\t\tWHERE m.measurement_concept_id =  3003785\r\n\t\tAND m.unit_concept_id = 8748\r\n\t\tAND m.value_as_number IS NOT NULL\r\n\t\tAND m.value_as_number <      0.000\r\n\t) violated_rows\r\n) violated_row_count,\r\n( \r\n\tSELECT COUNT_BIG(*) AS num_rows\r\n\tFROM cdm_ibm_mdcd_v993.dbo.measurement m\r\n\t\r\n\tWHERE measurement_concept_id =  3003785\r\n\tAND unit_concept_id = 8748\r\n\tAND value_as_number IS NOT NULL\r\n) denominator\r\n;","CHECK_NAME":"plausibleValueLow","CHECK_LEVEL":"CONCEPT","CHECK_DESCRIPTION":"For the combination of CONCEPT_ID  3003785 (Carcinoembryonic Ag [Mass/volume] in Serum or Plasma) and UNIT_CONCEPT_ID 8748 (microgram per liter), the number and percent of records that have a value less than      0.000.","CDM_TABLE_NAME":"MEASUREMENT","CDM_FIELD_NAME":"MEASUREMENT_CONCEPT_ID","CONCEPT_ID":" 3003785","UNIT_CONCEPT_ID":"8748","SQL_FILE":"concept_plausible_value_low.sql","CATEGORY":"Plausibility","SUBCATEGORY":"Atemporal","CONTEXT":"Verification","checkId":1293,"FAILED":0,"THRESHOLD_VALUE":5,"_row":"18.168"},{"NUM_VIOLATED_ROWS":0,"PCT_VIOLATED_ROWS":0,"NUM_DENOMINATOR_ROWS":0,"EXECUTION_TIME":"4.231890 secs","QUERY_TEXT":"\r\n/*********\r\nCONCEPT LEVEL check:\r\nPLAUSIBLE_VALUE_LOW - find any MEASUREMENT records that have VALUE_AS_NUMBER with non-null value < plausible low value\r\n\r\nParameters used in this template:\r\ncdmDatabaseSchema = cdm_ibm_mdcd_v993.dbo\r\nconceptId =  3003785\r\nunitConceptId = 8842\r\nplausibleValueLow =      0.000\r\n\r\n**********/\r\n\r\n\r\nSELECT num_violated_rows, CASE WHEN denominator.num_rows = 0 THEN 0 ELSE 1.0*num_violated_rows/denominator.num_rows END  AS pct_violated_rows, \r\n  denominator.num_rows as num_denominator_rows\r\nFROM\r\n(\r\n\tSELECT COUNT_BIG(*) AS num_violated_rows\r\n\tFROM\r\n\t(\r\n\t\tSELECT m.* \r\n\t\tFROM cdm_ibm_mdcd_v993.dbo.measurement m\r\n\t\t\r\n\t\tWHERE m.measurement_concept_id =  3003785\r\n\t\tAND m.unit_concept_id = 8842\r\n\t\tAND m.value_as_number IS NOT NULL\r\n\t\tAND m.value_as_number <      0.000\r\n\t) violated_rows\r\n) violated_row_count,\r\n( \r\n\tSELECT COUNT_BIG(*) AS num_rows\r\n\tFROM cdm_ibm_mdcd_v993.dbo.measurement m\r\n\t\r\n\tWHERE measurement_concept_id =  3003785\r\n\tAND unit_concept_id = 8842\r\n\tAND value_as_number IS NOT NULL\r\n) denominator\r\n;","CHECK_NAME":"plausibleValueLow","CHECK_LEVEL":"CONCEPT","CHECK_DESCRIPTION":"For the combination of CONCEPT_ID  3003785 (Carcinoembryonic Ag [Mass/volume] in Serum or Plasma) and UNIT_CONCEPT_ID 8842 (nanogram per milliliter), the number and percent of records that have a value less than      0.000.","CDM_TABLE_NAME":"MEASUREMENT","CDM_FIELD_NAME":"MEASUREMENT_CONCEPT_ID","CONCEPT_ID":" 3003785","UNIT_CONCEPT_ID":"8842","SQL_FILE":"concept_plausible_value_low.sql","CATEGORY":"Plausibility","SUBCATEGORY":"Atemporal","CONTEXT":"Verification","checkId":1294,"FAILED":0,"THRESHOLD_VALUE":5,"_row":"18.169"},{"NUM_VIOLATED_ROWS":0,"PCT_VIOLATED_ROWS":0,"NUM_DENOMINATOR_ROWS":0,"EXECUTION_TIME":"3.783898 secs","QUERY_TEXT":"\r\n/*********\r\nCONCEPT LEVEL check:\r\nPLAUSIBLE_VALUE_LOW - find any MEASUREMENT records that have VALUE_AS_NUMBER with non-null value < plausible low value\r\n\r\nParameters used in this template:\r\ncdmDatabaseSchema = cdm_ibm_mdcd_v993.dbo\r\nconceptId =  3004077\r\nunitConceptId = 8840\r\nplausibleValueLow =      1.000\r\n\r\n**********/\r\n\r\n\r\nSELECT num_violated_rows, CASE WHEN denominator.num_rows = 0 THEN 0 ELSE 1.0*num_violated_rows/denominator.num_rows END  AS pct_violated_rows, \r\n  denominator.num_rows as num_denominator_rows\r\nFROM\r\n(\r\n\tSELECT COUNT_BIG(*) AS num_violated_rows\r\n\tFROM\r\n\t(\r\n\t\tSELECT m.* \r\n\t\tFROM cdm_ibm_mdcd_v993.dbo.measurement m\r\n\t\t\r\n\t\tWHERE m.measurement_concept_id =  3004077\r\n\t\tAND m.unit_concept_id = 8840\r\n\t\tAND m.value_as_number IS NOT NULL\r\n\t\tAND m.value_as_number <      1.000\r\n\t) violated_rows\r\n) violated_row_count,\r\n( \r\n\tSELECT COUNT_BIG(*) AS num_rows\r\n\tFROM cdm_ibm_mdcd_v993.dbo.measurement m\r\n\t\r\n\tWHERE measurement_concept_id =  3004077\r\n\tAND unit_concept_id = 8840\r\n\tAND value_as_number IS NOT NULL\r\n) denominator\r\n;","CHECK_NAME":"plausibleValueLow","CHECK_LEVEL":"CONCEPT","CHECK_DESCRIPTION":"For the combination of CONCEPT_ID  3004077 (Glucose [Mass/volume] in Capillary blood) and UNIT_CONCEPT_ID 8840 (milligram per deciliter), the number and percent of records that have a value less than      1.000.","CDM_TABLE_NAME":"MEASUREMENT","CDM_FIELD_NAME":"MEASUREMENT_CONCEPT_ID","CONCEPT_ID":" 3004077","UNIT_CONCEPT_ID":"8840","SQL_FILE":"concept_plausible_value_low.sql","CATEGORY":"Plausibility","SUBCATEGORY":"Atemporal","CONTEXT":"Verification","checkId":1295,"FAILED":0,"THRESHOLD_VALUE":5,"_row":"18.170"},{"NUM_VIOLATED_ROWS":0,"PCT_VIOLATED_ROWS":0,"NUM_DENOMINATOR_ROWS":0,"EXECUTION_TIME":"0.846989 secs","QUERY_TEXT":"\r\n/*********\r\nCONCEPT LEVEL check:\r\nPLAUSIBLE_VALUE_LOW - find any MEASUREMENT records that have VALUE_AS_NUMBER with non-null value < plausible low value\r\n\r\nParameters used in this template:\r\ncdmDatabaseSchema = cdm_ibm_mdcd_v993.dbo\r\nconceptId =  3004239\r\nunitConceptId = 8795\r\nplausibleValueLow =     47.000\r\n\r\n**********/\r\n\r\n\r\nSELECT num_violated_rows, CASE WHEN denominator.num_rows = 0 THEN 0 ELSE 1.0*num_violated_rows/denominator.num_rows END  AS pct_violated_rows, \r\n  denominator.num_rows as num_denominator_rows\r\nFROM\r\n(\r\n\tSELECT COUNT_BIG(*) AS num_violated_rows\r\n\tFROM\r\n\t(\r\n\t\tSELECT m.* \r\n\t\tFROM cdm_ibm_mdcd_v993.dbo.measurement m\r\n\t\t\r\n\t\tWHERE m.measurement_concept_id =  3004239\r\n\t\tAND m.unit_concept_id = 8795\r\n\t\tAND m.value_as_number IS NOT NULL\r\n\t\tAND m.value_as_number <     47.000\r\n\t) violated_rows\r\n) violated_row_count,\r\n( \r\n\tSELECT COUNT_BIG(*) AS num_rows\r\n\tFROM cdm_ibm_mdcd_v993.dbo.measurement m\r\n\t\r\n\tWHERE measurement_concept_id =  3004239\r\n\tAND unit_concept_id = 8795\r\n\tAND value_as_number IS NOT NULL\r\n) denominator\r\n;","CHECK_NAME":"plausibleValueLow","CHECK_LEVEL":"CONCEPT","CHECK_DESCRIPTION":"For the combination of CONCEPT_ID  3004239 (Creatinine [Mass/time] in 24 hour Urine) and UNIT_CONCEPT_ID 8795 (milliliter per minute), the number and percent of records that have a value less than     47.000.","CDM_TABLE_NAME":"MEASUREMENT","CDM_FIELD_NAME":"MEASUREMENT_CONCEPT_ID","CONCEPT_ID":" 3004239","UNIT_CONCEPT_ID":"8795","SQL_FILE":"concept_plausible_value_low.sql","CATEGORY":"Plausibility","SUBCATEGORY":"Atemporal","CONTEXT":"Verification","checkId":1296,"FAILED":0,"THRESHOLD_VALUE":5,"_row":"18.171"},{"NUM_VIOLATED_ROWS":0,"PCT_VIOLATED_ROWS":0,"NUM_DENOMINATOR_ROWS":0,"EXECUTION_TIME":"1.166948 secs","QUERY_TEXT":"\r\n/*********\r\nCONCEPT LEVEL check:\r\nPLAUSIBLE_VALUE_LOW - find any MEASUREMENT records that have VALUE_AS_NUMBER with non-null value < plausible low value\r\n\r\nParameters used in this template:\r\ncdmDatabaseSchema = cdm_ibm_mdcd_v993.dbo\r\nconceptId =  3004239\r\nunitConceptId = 8807\r\nplausibleValueLow =      1.000\r\n\r\n**********/\r\n\r\n\r\nSELECT num_violated_rows, CASE WHEN denominator.num_rows = 0 THEN 0 ELSE 1.0*num_violated_rows/denominator.num_rows END  AS pct_violated_rows, \r\n  denominator.num_rows as num_denominator_rows\r\nFROM\r\n(\r\n\tSELECT COUNT_BIG(*) AS num_violated_rows\r\n\tFROM\r\n\t(\r\n\t\tSELECT m.* \r\n\t\tFROM cdm_ibm_mdcd_v993.dbo.measurement m\r\n\t\t\r\n\t\tWHERE m.measurement_concept_id =  3004239\r\n\t\tAND m.unit_concept_id = 8807\r\n\t\tAND m.value_as_number IS NOT NULL\r\n\t\tAND m.value_as_number <      1.000\r\n\t) violated_rows\r\n) violated_row_count,\r\n( \r\n\tSELECT COUNT_BIG(*) AS num_rows\r\n\tFROM cdm_ibm_mdcd_v993.dbo.measurement m\r\n\t\r\n\tWHERE measurement_concept_id =  3004239\r\n\tAND unit_concept_id = 8807\r\n\tAND value_as_number IS NOT NULL\r\n) denominator\r\n;","CHECK_NAME":"plausibleValueLow","CHECK_LEVEL":"CONCEPT","CHECK_DESCRIPTION":"For the combination of CONCEPT_ID  3004239 (Creatinine [Mass/time] in 24 hour Urine) and UNIT_CONCEPT_ID 8807 (gram per 24 hours), the number and percent of records that have a value less than      1.000.","CDM_TABLE_NAME":"MEASUREMENT","CDM_FIELD_NAME":"MEASUREMENT_CONCEPT_ID","CONCEPT_ID":" 3004239","UNIT_CONCEPT_ID":"8807","SQL_FILE":"concept_plausible_value_low.sql","CATEGORY":"Plausibility","SUBCATEGORY":"Atemporal","CONTEXT":"Verification","checkId":1297,"FAILED":0,"THRESHOLD_VALUE":5,"_row":"18.172"},{"NUM_VIOLATED_ROWS":0,"PCT_VIOLATED_ROWS":0,"NUM_DENOMINATOR_ROWS":0,"EXECUTION_TIME":"0.883980 secs","QUERY_TEXT":"\r\n/*********\r\nCONCEPT LEVEL check:\r\nPLAUSIBLE_VALUE_LOW - find any MEASUREMENT records that have VALUE_AS_NUMBER with non-null value < plausible low value\r\n\r\nParameters used in this template:\r\ncdmDatabaseSchema = cdm_ibm_mdcd_v993.dbo\r\nconceptId =  3004239\r\nunitConceptId = 8909\r\nplausibleValueLow =    100.000\r\n\r\n**********/\r\n\r\n\r\nSELECT num_violated_rows, CASE WHEN denominator.num_rows = 0 THEN 0 ELSE 1.0*num_violated_rows/denominator.num_rows END  AS pct_violated_rows, \r\n  denominator.num_rows as num_denominator_rows\r\nFROM\r\n(\r\n\tSELECT COUNT_BIG(*) AS num_violated_rows\r\n\tFROM\r\n\t(\r\n\t\tSELECT m.* \r\n\t\tFROM cdm_ibm_mdcd_v993.dbo.measurement m\r\n\t\t\r\n\t\tWHERE m.measurement_concept_id =  3004239\r\n\t\tAND m.unit_concept_id = 8909\r\n\t\tAND m.value_as_number IS NOT NULL\r\n\t\tAND m.value_as_number <    100.000\r\n\t) violated_rows\r\n) violated_row_count,\r\n( \r\n\tSELECT COUNT_BIG(*) AS num_rows\r\n\tFROM cdm_ibm_mdcd_v993.dbo.measurement m\r\n\t\r\n\tWHERE measurement_concept_id =  3004239\r\n\tAND unit_concept_id = 8909\r\n\tAND value_as_number IS NOT NULL\r\n) denominator\r\n;","CHECK_NAME":"plausibleValueLow","CHECK_LEVEL":"CONCEPT","CHECK_DESCRIPTION":"For the combination of CONCEPT_ID  3004239 (Creatinine [Mass/time] in 24 hour Urine) and UNIT_CONCEPT_ID 8909 (milligram per 24 hours), the number and percent of records that have a value less than    100.000.","CDM_TABLE_NAME":"MEASUREMENT","CDM_FIELD_NAME":"MEASUREMENT_CONCEPT_ID","CONCEPT_ID":" 3004239","UNIT_CONCEPT_ID":"8909","SQL_FILE":"concept_plausible_value_low.sql","CATEGORY":"Plausibility","SUBCATEGORY":"Atemporal","CONTEXT":"Verification","checkId":1298,"FAILED":0,"THRESHOLD_VALUE":5,"_row":"18.173"},{"NUM_VIOLATED_ROWS":0,"PCT_VIOLATED_ROWS":0,"NUM_DENOMINATOR_ROWS":0,"EXECUTION_TIME":"0.914986 secs","QUERY_TEXT":"\r\n/*********\r\nCONCEPT LEVEL check:\r\nPLAUSIBLE_VALUE_LOW - find any MEASUREMENT records that have VALUE_AS_NUMBER with non-null value < plausible low value\r\n\r\nParameters used in this template:\r\ncdmDatabaseSchema = cdm_ibm_mdcd_v993.dbo\r\nconceptId =  3004248\r\nunitConceptId = 8554\r\nplausibleValueLow =      0.000\r\n\r\n**********/\r\n\r\n\r\nSELECT num_violated_rows, CASE WHEN denominator.num_rows = 0 THEN 0 ELSE 1.0*num_violated_rows/denominator.num_rows END  AS pct_violated_rows, \r\n  denominator.num_rows as num_denominator_rows\r\nFROM\r\n(\r\n\tSELECT COUNT_BIG(*) AS num_violated_rows\r\n\tFROM\r\n\t(\r\n\t\tSELECT m.* \r\n\t\tFROM cdm_ibm_mdcd_v993.dbo.measurement m\r\n\t\t\r\n\t\tWHERE m.measurement_concept_id =  3004248\r\n\t\tAND m.unit_concept_id = 8554\r\n\t\tAND m.value_as_number IS NOT NULL\r\n\t\tAND m.value_as_number <      0.000\r\n\t) violated_rows\r\n) violated_row_count,\r\n( \r\n\tSELECT COUNT_BIG(*) AS num_rows\r\n\tFROM cdm_ibm_mdcd_v993.dbo.measurement m\r\n\t\r\n\tWHERE measurement_concept_id =  3004248\r\n\tAND unit_concept_id = 8554\r\n\tAND value_as_number IS NOT NULL\r\n) denominator\r\n;","CHECK_NAME":"plausibleValueLow","CHECK_LEVEL":"CONCEPT","CHECK_DESCRIPTION":"For the combination of CONCEPT_ID  3004248 (Sex hormone binding globulin [Moles/volume] in Serum or Plasma) and UNIT_CONCEPT_ID 8554 (percent), the number and percent of records that have a value less than      0.000.","CDM_TABLE_NAME":"MEASUREMENT","CDM_FIELD_NAME":"MEASUREMENT_CONCEPT_ID","CONCEPT_ID":" 3004248","UNIT_CONCEPT_ID":"8554","SQL_FILE":"concept_plausible_value_low.sql","CATEGORY":"Plausibility","SUBCATEGORY":"Atemporal","CONTEXT":"Verification","checkId":1299,"FAILED":0,"THRESHOLD_VALUE":5,"_row":"18.174"},{"NUM_VIOLATED_ROWS":0,"PCT_VIOLATED_ROWS":0,"NUM_DENOMINATOR_ROWS":0,"EXECUTION_TIME":"1.405979 secs","QUERY_TEXT":"\r\n/*********\r\nCONCEPT LEVEL check:\r\nPLAUSIBLE_VALUE_LOW - find any MEASUREMENT records that have VALUE_AS_NUMBER with non-null value < plausible low value\r\n\r\nParameters used in this template:\r\ncdmDatabaseSchema = cdm_ibm_mdcd_v993.dbo\r\nconceptId =  3004248\r\nunitConceptId = 8736\r\nplausibleValueLow =      0.010\r\n\r\n**********/\r\n\r\n\r\nSELECT num_violated_rows, CASE WHEN denominator.num_rows = 0 THEN 0 ELSE 1.0*num_violated_rows/denominator.num_rows END  AS pct_violated_rows, \r\n  denominator.num_rows as num_denominator_rows\r\nFROM\r\n(\r\n\tSELECT COUNT_BIG(*) AS num_violated_rows\r\n\tFROM\r\n\t(\r\n\t\tSELECT m.* \r\n\t\tFROM cdm_ibm_mdcd_v993.dbo.measurement m\r\n\t\t\r\n\t\tWHERE m.measurement_concept_id =  3004248\r\n\t\tAND m.unit_concept_id = 8736\r\n\t\tAND m.value_as_number IS NOT NULL\r\n\t\tAND m.value_as_number <      0.010\r\n\t) violated_rows\r\n) violated_row_count,\r\n( \r\n\tSELECT COUNT_BIG(*) AS num_rows\r\n\tFROM cdm_ibm_mdcd_v993.dbo.measurement m\r\n\t\r\n\tWHERE measurement_concept_id =  3004248\r\n\tAND unit_concept_id = 8736\r\n\tAND value_as_number IS NOT NULL\r\n) denominator\r\n;","CHECK_NAME":"plausibleValueLow","CHECK_LEVEL":"CONCEPT","CHECK_DESCRIPTION":"For the combination of CONCEPT_ID  3004248 (Sex hormone binding globulin [Moles/volume] in Serum or Plasma) and UNIT_CONCEPT_ID 8736 (nanomole per liter), the number and percent of records that have a value less than      0.010.","CDM_TABLE_NAME":"MEASUREMENT","CDM_FIELD_NAME":"MEASUREMENT_CONCEPT_ID","CONCEPT_ID":" 3004248","UNIT_CONCEPT_ID":"8736","SQL_FILE":"concept_plausible_value_low.sql","CATEGORY":"Plausibility","SUBCATEGORY":"Atemporal","CONTEXT":"Verification","checkId":1300,"FAILED":0,"THRESHOLD_VALUE":5,"_row":"18.175"},{"NUM_VIOLATED_ROWS":0,"PCT_VIOLATED_ROWS":0,"NUM_DENOMINATOR_ROWS":0,"EXECUTION_TIME":"1.048968 secs","QUERY_TEXT":"\r\n/*********\r\nCONCEPT LEVEL check:\r\nPLAUSIBLE_VALUE_LOW - find any MEASUREMENT records that have VALUE_AS_NUMBER with non-null value < plausible low value\r\n\r\nParameters used in this template:\r\ncdmDatabaseSchema = cdm_ibm_mdcd_v993.dbo\r\nconceptId =  3004249\r\nunitConceptId = 8876\r\nplausibleValueLow =     60.000\r\n\r\n**********/\r\n\r\n\r\nSELECT num_violated_rows, CASE WHEN denominator.num_rows = 0 THEN 0 ELSE 1.0*num_violated_rows/denominator.num_rows END  AS pct_violated_rows, \r\n  denominator.num_rows as num_denominator_rows\r\nFROM\r\n(\r\n\tSELECT COUNT_BIG(*) AS num_violated_rows\r\n\tFROM\r\n\t(\r\n\t\tSELECT m.* \r\n\t\tFROM cdm_ibm_mdcd_v993.dbo.measurement m\r\n\t\t\r\n\t\tWHERE m.measurement_concept_id =  3004249\r\n\t\tAND m.unit_concept_id = 8876\r\n\t\tAND m.value_as_number IS NOT NULL\r\n\t\tAND m.value_as_number <     60.000\r\n\t) violated_rows\r\n) violated_row_count,\r\n( \r\n\tSELECT COUNT_BIG(*) AS num_rows\r\n\tFROM cdm_ibm_mdcd_v993.dbo.measurement m\r\n\t\r\n\tWHERE measurement_concept_id =  3004249\r\n\tAND unit_concept_id = 8876\r\n\tAND value_as_number IS NOT NULL\r\n) denominator\r\n;","CHECK_NAME":"plausibleValueLow","CHECK_LEVEL":"CONCEPT","CHECK_DESCRIPTION":"For the combination of CONCEPT_ID  3004249 (Systolic blood pressure) and UNIT_CONCEPT_ID 8876 (millimeter mercury column), the number and percent of records that have a value less than     60.000.","CDM_TABLE_NAME":"MEASUREMENT","CDM_FIELD_NAME":"MEASUREMENT_CONCEPT_ID","CONCEPT_ID":" 3004249","UNIT_CONCEPT_ID":"8876","SQL_FILE":"concept_plausible_value_low.sql","CATEGORY":"Plausibility","SUBCATEGORY":"Atemporal","CONTEXT":"Verification","checkId":1301,"FAILED":0,"THRESHOLD_VALUE":5,"_row":"18.176"},{"NUM_VIOLATED_ROWS":0,"PCT_VIOLATED_ROWS":0,"NUM_DENOMINATOR_ROWS":0,"EXECUTION_TIME":"0.992966 secs","QUERY_TEXT":"\r\n/*********\r\nCONCEPT LEVEL check:\r\nPLAUSIBLE_VALUE_LOW - find any MEASUREMENT records that have VALUE_AS_NUMBER with non-null value < plausible low value\r\n\r\nParameters used in this template:\r\ncdmDatabaseSchema = cdm_ibm_mdcd_v993.dbo\r\nconceptId =  3004295\r\nunitConceptId = 8840\r\nplausibleValueLow =      0.000\r\n\r\n**********/\r\n\r\n\r\nSELECT num_violated_rows, CASE WHEN denominator.num_rows = 0 THEN 0 ELSE 1.0*num_violated_rows/denominator.num_rows END  AS pct_violated_rows, \r\n  denominator.num_rows as num_denominator_rows\r\nFROM\r\n(\r\n\tSELECT COUNT_BIG(*) AS num_violated_rows\r\n\tFROM\r\n\t(\r\n\t\tSELECT m.* \r\n\t\tFROM cdm_ibm_mdcd_v993.dbo.measurement m\r\n\t\t\r\n\t\tWHERE m.measurement_concept_id =  3004295\r\n\t\tAND m.unit_concept_id = 8840\r\n\t\tAND m.value_as_number IS NOT NULL\r\n\t\tAND m.value_as_number <      0.000\r\n\t) violated_rows\r\n) violated_row_count,\r\n( \r\n\tSELECT COUNT_BIG(*) AS num_rows\r\n\tFROM cdm_ibm_mdcd_v993.dbo.measurement m\r\n\t\r\n\tWHERE measurement_concept_id =  3004295\r\n\tAND unit_concept_id = 8840\r\n\tAND value_as_number IS NOT NULL\r\n) denominator\r\n;","CHECK_NAME":"plausibleValueLow","CHECK_LEVEL":"CONCEPT","CHECK_DESCRIPTION":"For the combination of CONCEPT_ID  3004295 (Urea nitrogen [Mass/volume] in Blood) and UNIT_CONCEPT_ID 8840 (milligram per deciliter), the number and percent of records that have a value less than      0.000.","CDM_TABLE_NAME":"MEASUREMENT","CDM_FIELD_NAME":"MEASUREMENT_CONCEPT_ID","CONCEPT_ID":" 3004295","UNIT_CONCEPT_ID":"8840","SQL_FILE":"concept_plausible_value_low.sql","CATEGORY":"Plausibility","SUBCATEGORY":"Atemporal","CONTEXT":"Verification","checkId":1302,"FAILED":0,"THRESHOLD_VALUE":5,"_row":"18.177"},{"NUM_VIOLATED_ROWS":0,"PCT_VIOLATED_ROWS":0,"NUM_DENOMINATOR_ROWS":0,"EXECUTION_TIME":"1.052970 secs","QUERY_TEXT":"\r\n/*********\r\nCONCEPT LEVEL check:\r\nPLAUSIBLE_VALUE_LOW - find any MEASUREMENT records that have VALUE_AS_NUMBER with non-null value < plausible low value\r\n\r\nParameters used in this template:\r\ncdmDatabaseSchema = cdm_ibm_mdcd_v993.dbo\r\nconceptId =  3004327\r\nunitConceptId = 8554\r\nplausibleValueLow =      0.000\r\n\r\n**********/\r\n\r\n\r\nSELECT num_violated_rows, CASE WHEN denominator.num_rows = 0 THEN 0 ELSE 1.0*num_violated_rows/denominator.num_rows END  AS pct_violated_rows, \r\n  denominator.num_rows as num_denominator_rows\r\nFROM\r\n(\r\n\tSELECT COUNT_BIG(*) AS num_violated_rows\r\n\tFROM\r\n\t(\r\n\t\tSELECT m.* \r\n\t\tFROM cdm_ibm_mdcd_v993.dbo.measurement m\r\n\t\t\r\n\t\tWHERE m.measurement_concept_id =  3004327\r\n\t\tAND m.unit_concept_id = 8554\r\n\t\tAND m.value_as_number IS NOT NULL\r\n\t\tAND m.value_as_number <      0.000\r\n\t) violated_rows\r\n) violated_row_count,\r\n( \r\n\tSELECT COUNT_BIG(*) AS num_rows\r\n\tFROM cdm_ibm_mdcd_v993.dbo.measurement m\r\n\t\r\n\tWHERE measurement_concept_id =  3004327\r\n\tAND unit_concept_id = 8554\r\n\tAND value_as_number IS NOT NULL\r\n) denominator\r\n;","CHECK_NAME":"plausibleValueLow","CHECK_LEVEL":"CONCEPT","CHECK_DESCRIPTION":"For the combination of CONCEPT_ID  3004327 (Lymphocytes [#/volume] in Blood by Automated count) and UNIT_CONCEPT_ID 8554 (percent), the number and percent of records that have a value less than      0.000.","CDM_TABLE_NAME":"MEASUREMENT","CDM_FIELD_NAME":"MEASUREMENT_CONCEPT_ID","CONCEPT_ID":" 3004327","UNIT_CONCEPT_ID":"8554","SQL_FILE":"concept_plausible_value_low.sql","CATEGORY":"Plausibility","SUBCATEGORY":"Atemporal","CONTEXT":"Verification","checkId":1303,"FAILED":0,"THRESHOLD_VALUE":5,"_row":"18.178"},{"NUM_VIOLATED_ROWS":0,"PCT_VIOLATED_ROWS":0,"NUM_DENOMINATOR_ROWS":0,"EXECUTION_TIME":"1.112978 secs","QUERY_TEXT":"\r\n/*********\r\nCONCEPT LEVEL check:\r\nPLAUSIBLE_VALUE_LOW - find any MEASUREMENT records that have VALUE_AS_NUMBER with non-null value < plausible low value\r\n\r\nParameters used in this template:\r\ncdmDatabaseSchema = cdm_ibm_mdcd_v993.dbo\r\nconceptId =  3004327\r\nunitConceptId = 8647\r\nplausibleValueLow =      0.000\r\n\r\n**********/\r\n\r\n\r\nSELECT num_violated_rows, CASE WHEN denominator.num_rows = 0 THEN 0 ELSE 1.0*num_violated_rows/denominator.num_rows END  AS pct_violated_rows, \r\n  denominator.num_rows as num_denominator_rows\r\nFROM\r\n(\r\n\tSELECT COUNT_BIG(*) AS num_violated_rows\r\n\tFROM\r\n\t(\r\n\t\tSELECT m.* \r\n\t\tFROM cdm_ibm_mdcd_v993.dbo.measurement m\r\n\t\t\r\n\t\tWHERE m.measurement_concept_id =  3004327\r\n\t\tAND m.unit_concept_id = 8647\r\n\t\tAND m.value_as_number IS NOT NULL\r\n\t\tAND m.value_as_number <      0.000\r\n\t) violated_rows\r\n) violated_row_count,\r\n( \r\n\tSELECT COUNT_BIG(*) AS num_rows\r\n\tFROM cdm_ibm_mdcd_v993.dbo.measurement m\r\n\t\r\n\tWHERE measurement_concept_id =  3004327\r\n\tAND unit_concept_id = 8647\r\n\tAND value_as_number IS NOT NULL\r\n) denominator\r\n;","CHECK_NAME":"plausibleValueLow","CHECK_LEVEL":"CONCEPT","CHECK_DESCRIPTION":"For the combination of CONCEPT_ID  3004327 (Lymphocytes [#/volume] in Blood by Automated count) and UNIT_CONCEPT_ID 8647 (per microliter), the number and percent of records that have a value less than      0.000.","CDM_TABLE_NAME":"MEASUREMENT","CDM_FIELD_NAME":"MEASUREMENT_CONCEPT_ID","CONCEPT_ID":" 3004327","UNIT_CONCEPT_ID":"8647","SQL_FILE":"concept_plausible_value_low.sql","CATEGORY":"Plausibility","SUBCATEGORY":"Atemporal","CONTEXT":"Verification","checkId":1304,"FAILED":0,"THRESHOLD_VALUE":5,"_row":"18.179"},{"NUM_VIOLATED_ROWS":0,"PCT_VIOLATED_ROWS":0,"NUM_DENOMINATOR_ROWS":0,"EXECUTION_TIME":"0.968980 secs","QUERY_TEXT":"\r\n/*********\r\nCONCEPT LEVEL check:\r\nPLAUSIBLE_VALUE_LOW - find any MEASUREMENT records that have VALUE_AS_NUMBER with non-null value < plausible low value\r\n\r\nParameters used in this template:\r\ncdmDatabaseSchema = cdm_ibm_mdcd_v993.dbo\r\nconceptId =  3004327\r\nunitConceptId = 8816\r\nplausibleValueLow =      0.000\r\n\r\n**********/\r\n\r\n\r\nSELECT num_violated_rows, CASE WHEN denominator.num_rows = 0 THEN 0 ELSE 1.0*num_violated_rows/denominator.num_rows END  AS pct_violated_rows, \r\n  denominator.num_rows as num_denominator_rows\r\nFROM\r\n(\r\n\tSELECT COUNT_BIG(*) AS num_violated_rows\r\n\tFROM\r\n\t(\r\n\t\tSELECT m.* \r\n\t\tFROM cdm_ibm_mdcd_v993.dbo.measurement m\r\n\t\t\r\n\t\tWHERE m.measurement_concept_id =  3004327\r\n\t\tAND m.unit_concept_id = 8816\r\n\t\tAND m.value_as_number IS NOT NULL\r\n\t\tAND m.value_as_number <      0.000\r\n\t) violated_rows\r\n) violated_row_count,\r\n( \r\n\tSELECT COUNT_BIG(*) AS num_rows\r\n\tFROM cdm_ibm_mdcd_v993.dbo.measurement m\r\n\t\r\n\tWHERE measurement_concept_id =  3004327\r\n\tAND unit_concept_id = 8816\r\n\tAND value_as_number IS NOT NULL\r\n) denominator\r\n;","CHECK_NAME":"plausibleValueLow","CHECK_LEVEL":"CONCEPT","CHECK_DESCRIPTION":"For the combination of CONCEPT_ID  3004327 (Lymphocytes [#/volume] in Blood by Automated count) and UNIT_CONCEPT_ID 8816 (million per milliliter), the number and percent of records that have a value less than      0.000.","CDM_TABLE_NAME":"MEASUREMENT","CDM_FIELD_NAME":"MEASUREMENT_CONCEPT_ID","CONCEPT_ID":" 3004327","UNIT_CONCEPT_ID":"8816","SQL_FILE":"concept_plausible_value_low.sql","CATEGORY":"Plausibility","SUBCATEGORY":"Atemporal","CONTEXT":"Verification","checkId":1305,"FAILED":0,"THRESHOLD_VALUE":5,"_row":"18.180"},{"NUM_VIOLATED_ROWS":0,"PCT_VIOLATED_ROWS":0,"NUM_DENOMINATOR_ROWS":0,"EXECUTION_TIME":"1.466957 secs","QUERY_TEXT":"\r\n/*********\r\nCONCEPT LEVEL check:\r\nPLAUSIBLE_VALUE_LOW - find any MEASUREMENT records that have VALUE_AS_NUMBER with non-null value < plausible low value\r\n\r\nParameters used in this template:\r\ncdmDatabaseSchema = cdm_ibm_mdcd_v993.dbo\r\nconceptId =  3004327\r\nunitConceptId = 8848\r\nplausibleValueLow =      0.010\r\n\r\n**********/\r\n\r\n\r\nSELECT num_violated_rows, CASE WHEN denominator.num_rows = 0 THEN 0 ELSE 1.0*num_violated_rows/denominator.num_rows END  AS pct_violated_rows, \r\n  denominator.num_rows as num_denominator_rows\r\nFROM\r\n(\r\n\tSELECT COUNT_BIG(*) AS num_violated_rows\r\n\tFROM\r\n\t(\r\n\t\tSELECT m.* \r\n\t\tFROM cdm_ibm_mdcd_v993.dbo.measurement m\r\n\t\t\r\n\t\tWHERE m.measurement_concept_id =  3004327\r\n\t\tAND m.unit_concept_id = 8848\r\n\t\tAND m.value_as_number IS NOT NULL\r\n\t\tAND m.value_as_number <      0.010\r\n\t) violated_rows\r\n) violated_row_count,\r\n( \r\n\tSELECT COUNT_BIG(*) AS num_rows\r\n\tFROM cdm_ibm_mdcd_v993.dbo.measurement m\r\n\t\r\n\tWHERE measurement_concept_id =  3004327\r\n\tAND unit_concept_id = 8848\r\n\tAND value_as_number IS NOT NULL\r\n) denominator\r\n;","CHECK_NAME":"plausibleValueLow","CHECK_LEVEL":"CONCEPT","CHECK_DESCRIPTION":"For the combination of CONCEPT_ID  3004327 (Lymphocytes [#/volume] in Blood by Automated count) and UNIT_CONCEPT_ID 8848 (thousand per microliter), the number and percent of records that have a value less than      0.010.","CDM_TABLE_NAME":"MEASUREMENT","CDM_FIELD_NAME":"MEASUREMENT_CONCEPT_ID","CONCEPT_ID":" 3004327","UNIT_CONCEPT_ID":"8848","SQL_FILE":"concept_plausible_value_low.sql","CATEGORY":"Plausibility","SUBCATEGORY":"Atemporal","CONTEXT":"Verification","checkId":1306,"FAILED":0,"THRESHOLD_VALUE":5,"_row":"18.181"},{"NUM_VIOLATED_ROWS":0,"PCT_VIOLATED_ROWS":0,"NUM_DENOMINATOR_ROWS":0,"EXECUTION_TIME":"1.461967 secs","QUERY_TEXT":"\r\n/*********\r\nCONCEPT LEVEL check:\r\nPLAUSIBLE_VALUE_LOW - find any MEASUREMENT records that have VALUE_AS_NUMBER with non-null value < plausible low value\r\n\r\nParameters used in this template:\r\ncdmDatabaseSchema = cdm_ibm_mdcd_v993.dbo\r\nconceptId =  3004327\r\nunitConceptId = 8961\r\nplausibleValueLow =      0.000\r\n\r\n**********/\r\n\r\n\r\nSELECT num_violated_rows, CASE WHEN denominator.num_rows = 0 THEN 0 ELSE 1.0*num_violated_rows/denominator.num_rows END  AS pct_violated_rows, \r\n  denominator.num_rows as num_denominator_rows\r\nFROM\r\n(\r\n\tSELECT COUNT_BIG(*) AS num_violated_rows\r\n\tFROM\r\n\t(\r\n\t\tSELECT m.* \r\n\t\tFROM cdm_ibm_mdcd_v993.dbo.measurement m\r\n\t\t\r\n\t\tWHERE m.measurement_concept_id =  3004327\r\n\t\tAND m.unit_concept_id = 8961\r\n\t\tAND m.value_as_number IS NOT NULL\r\n\t\tAND m.value_as_number <      0.000\r\n\t) violated_rows\r\n) violated_row_count,\r\n( \r\n\tSELECT COUNT_BIG(*) AS num_rows\r\n\tFROM cdm_ibm_mdcd_v993.dbo.measurement m\r\n\t\r\n\tWHERE measurement_concept_id =  3004327\r\n\tAND unit_concept_id = 8961\r\n\tAND value_as_number IS NOT NULL\r\n) denominator\r\n;","CHECK_NAME":"plausibleValueLow","CHECK_LEVEL":"CONCEPT","CHECK_DESCRIPTION":"For the combination of CONCEPT_ID  3004327 (Lymphocytes [#/volume] in Blood by Automated count) and UNIT_CONCEPT_ID 8961 (thousand per cubic millimeter), the number and percent of records that have a value less than      0.000.","CDM_TABLE_NAME":"MEASUREMENT","CDM_FIELD_NAME":"MEASUREMENT_CONCEPT_ID","CONCEPT_ID":" 3004327","UNIT_CONCEPT_ID":"8961","SQL_FILE":"concept_plausible_value_low.sql","CATEGORY":"Plausibility","SUBCATEGORY":"Atemporal","CONTEXT":"Verification","checkId":1307,"FAILED":0,"THRESHOLD_VALUE":5,"_row":"18.182"},{"NUM_VIOLATED_ROWS":0,"PCT_VIOLATED_ROWS":0,"NUM_DENOMINATOR_ROWS":0,"EXECUTION_TIME":"1.217971 secs","QUERY_TEXT":"\r\n/*********\r\nCONCEPT LEVEL check:\r\nPLAUSIBLE_VALUE_LOW - find any MEASUREMENT records that have VALUE_AS_NUMBER with non-null value < plausible low value\r\n\r\nParameters used in this template:\r\ncdmDatabaseSchema = cdm_ibm_mdcd_v993.dbo\r\nconceptId =  3004327\r\nunitConceptId = 9436\r\nplausibleValueLow =      0.000\r\n\r\n**********/\r\n\r\n\r\nSELECT num_violated_rows, CASE WHEN denominator.num_rows = 0 THEN 0 ELSE 1.0*num_violated_rows/denominator.num_rows END  AS pct_violated_rows, \r\n  denominator.num_rows as num_denominator_rows\r\nFROM\r\n(\r\n\tSELECT COUNT_BIG(*) AS num_violated_rows\r\n\tFROM\r\n\t(\r\n\t\tSELECT m.* \r\n\t\tFROM cdm_ibm_mdcd_v993.dbo.measurement m\r\n\t\t\r\n\t\tWHERE m.measurement_concept_id =  3004327\r\n\t\tAND m.unit_concept_id = 9436\r\n\t\tAND m.value_as_number IS NOT NULL\r\n\t\tAND m.value_as_number <      0.000\r\n\t) violated_rows\r\n) violated_row_count,\r\n( \r\n\tSELECT COUNT_BIG(*) AS num_rows\r\n\tFROM cdm_ibm_mdcd_v993.dbo.measurement m\r\n\t\r\n\tWHERE measurement_concept_id =  3004327\r\n\tAND unit_concept_id = 9436\r\n\tAND value_as_number IS NOT NULL\r\n) denominator\r\n;","CHECK_NAME":"plausibleValueLow","CHECK_LEVEL":"CONCEPT","CHECK_DESCRIPTION":"For the combination of CONCEPT_ID  3004327 (Lymphocytes [#/volume] in Blood by Automated count) and UNIT_CONCEPT_ID 9436 (thousand per milliliter), the number and percent of records that have a value less than      0.000.","CDM_TABLE_NAME":"MEASUREMENT","CDM_FIELD_NAME":"MEASUREMENT_CONCEPT_ID","CONCEPT_ID":" 3004327","UNIT_CONCEPT_ID":"9436","SQL_FILE":"concept_plausible_value_low.sql","CATEGORY":"Plausibility","SUBCATEGORY":"Atemporal","CONTEXT":"Verification","checkId":1308,"FAILED":0,"THRESHOLD_VALUE":5,"_row":"18.183"},{"NUM_VIOLATED_ROWS":0,"PCT_VIOLATED_ROWS":0,"NUM_DENOMINATOR_ROWS":0,"EXECUTION_TIME":"1.543950 secs","QUERY_TEXT":"\r\n/*********\r\nCONCEPT LEVEL check:\r\nPLAUSIBLE_VALUE_LOW - find any MEASUREMENT records that have VALUE_AS_NUMBER with non-null value < plausible low value\r\n\r\nParameters used in this template:\r\ncdmDatabaseSchema = cdm_ibm_mdcd_v993.dbo\r\nconceptId =  3004410\r\nunitConceptId = 8554\r\nplausibleValueLow =      4.000\r\n\r\n**********/\r\n\r\n\r\nSELECT num_violated_rows, CASE WHEN denominator.num_rows = 0 THEN 0 ELSE 1.0*num_violated_rows/denominator.num_rows END  AS pct_violated_rows, \r\n  denominator.num_rows as num_denominator_rows\r\nFROM\r\n(\r\n\tSELECT COUNT_BIG(*) AS num_violated_rows\r\n\tFROM\r\n\t(\r\n\t\tSELECT m.* \r\n\t\tFROM cdm_ibm_mdcd_v993.dbo.measurement m\r\n\t\t\r\n\t\tWHERE m.measurement_concept_id =  3004410\r\n\t\tAND m.unit_concept_id = 8554\r\n\t\tAND m.value_as_number IS NOT NULL\r\n\t\tAND m.value_as_number <      4.000\r\n\t) violated_rows\r\n) violated_row_count,\r\n( \r\n\tSELECT COUNT_BIG(*) AS num_rows\r\n\tFROM cdm_ibm_mdcd_v993.dbo.measurement m\r\n\t\r\n\tWHERE measurement_concept_id =  3004410\r\n\tAND unit_concept_id = 8554\r\n\tAND value_as_number IS NOT NULL\r\n) denominator\r\n;","CHECK_NAME":"plausibleValueLow","CHECK_LEVEL":"CONCEPT","CHECK_DESCRIPTION":"For the combination of CONCEPT_ID  3004410 (Hemoglobin A1c/Hemoglobin.total in Blood) and UNIT_CONCEPT_ID 8554 (percent), the number and percent of records that have a value less than      4.000.","CDM_TABLE_NAME":"MEASUREMENT","CDM_FIELD_NAME":"MEASUREMENT_CONCEPT_ID","CONCEPT_ID":" 3004410","UNIT_CONCEPT_ID":"8554","SQL_FILE":"concept_plausible_value_low.sql","CATEGORY":"Plausibility","SUBCATEGORY":"Atemporal","CONTEXT":"Verification","checkId":1309,"FAILED":0,"THRESHOLD_VALUE":5,"_row":"18.184"},{"NUM_VIOLATED_ROWS":0,"PCT_VIOLATED_ROWS":0,"NUM_DENOMINATOR_ROWS":0,"EXECUTION_TIME":"2.181940 secs","QUERY_TEXT":"\r\n/*********\r\nCONCEPT LEVEL check:\r\nPLAUSIBLE_VALUE_LOW - find any MEASUREMENT records that have VALUE_AS_NUMBER with non-null value < plausible low value\r\n\r\nParameters used in this template:\r\ncdmDatabaseSchema = cdm_ibm_mdcd_v993.dbo\r\nconceptId =  3004410\r\nunitConceptId = 9579\r\nplausibleValueLow =      0.000\r\n\r\n**********/\r\n\r\n\r\nSELECT num_violated_rows, CASE WHEN denominator.num_rows = 0 THEN 0 ELSE 1.0*num_violated_rows/denominator.num_rows END  AS pct_violated_rows, \r\n  denominator.num_rows as num_denominator_rows\r\nFROM\r\n(\r\n\tSELECT COUNT_BIG(*) AS num_violated_rows\r\n\tFROM\r\n\t(\r\n\t\tSELECT m.* \r\n\t\tFROM cdm_ibm_mdcd_v993.dbo.measurement m\r\n\t\t\r\n\t\tWHERE m.measurement_concept_id =  3004410\r\n\t\tAND m.unit_concept_id = 9579\r\n\t\tAND m.value_as_number IS NOT NULL\r\n\t\tAND m.value_as_number <      0.000\r\n\t) violated_rows\r\n) violated_row_count,\r\n( \r\n\tSELECT COUNT_BIG(*) AS num_rows\r\n\tFROM cdm_ibm_mdcd_v993.dbo.measurement m\r\n\t\r\n\tWHERE measurement_concept_id =  3004410\r\n\tAND unit_concept_id = 9579\r\n\tAND value_as_number IS NOT NULL\r\n) denominator\r\n;","CHECK_NAME":"plausibleValueLow","CHECK_LEVEL":"CONCEPT","CHECK_DESCRIPTION":"For the combination of CONCEPT_ID  3004410 (Hemoglobin A1c/Hemoglobin.total in Blood) and UNIT_CONCEPT_ID 9579 (millimole per mole), the number and percent of records that have a value less than      0.000.","CDM_TABLE_NAME":"MEASUREMENT","CDM_FIELD_NAME":"MEASUREMENT_CONCEPT_ID","CONCEPT_ID":" 3004410","UNIT_CONCEPT_ID":"9579","SQL_FILE":"concept_plausible_value_low.sql","CATEGORY":"Plausibility","SUBCATEGORY":"Atemporal","CONTEXT":"Verification","checkId":1310,"FAILED":0,"THRESHOLD_VALUE":5,"_row":"18.185"},{"NUM_VIOLATED_ROWS":0,"PCT_VIOLATED_ROWS":0,"NUM_DENOMINATOR_ROWS":0,"EXECUTION_TIME":"1.666950 secs","QUERY_TEXT":"\r\n/*********\r\nCONCEPT LEVEL check:\r\nPLAUSIBLE_VALUE_LOW - find any MEASUREMENT records that have VALUE_AS_NUMBER with non-null value < plausible low value\r\n\r\nParameters used in this template:\r\ncdmDatabaseSchema = cdm_ibm_mdcd_v993.dbo\r\nconceptId =  3004722\r\nunitConceptId = 8842\r\nplausibleValueLow =      1.000\r\n\r\n**********/\r\n\r\n\r\nSELECT num_violated_rows, CASE WHEN denominator.num_rows = 0 THEN 0 ELSE 1.0*num_violated_rows/denominator.num_rows END  AS pct_violated_rows, \r\n  denominator.num_rows as num_denominator_rows\r\nFROM\r\n(\r\n\tSELECT COUNT_BIG(*) AS num_violated_rows\r\n\tFROM\r\n\t(\r\n\t\tSELECT m.* \r\n\t\tFROM cdm_ibm_mdcd_v993.dbo.measurement m\r\n\t\t\r\n\t\tWHERE m.measurement_concept_id =  3004722\r\n\t\tAND m.unit_concept_id = 8842\r\n\t\tAND m.value_as_number IS NOT NULL\r\n\t\tAND m.value_as_number <      1.000\r\n\t) violated_rows\r\n) violated_row_count,\r\n( \r\n\tSELECT COUNT_BIG(*) AS num_rows\r\n\tFROM cdm_ibm_mdcd_v993.dbo.measurement m\r\n\t\r\n\tWHERE measurement_concept_id =  3004722\r\n\tAND unit_concept_id = 8842\r\n\tAND value_as_number IS NOT NULL\r\n) denominator\r\n;","CHECK_NAME":"plausibleValueLow","CHECK_LEVEL":"CONCEPT","CHECK_DESCRIPTION":"For the combination of CONCEPT_ID  3004722 (Prolactin [Mass/volume] in Serum or Plasma) and UNIT_CONCEPT_ID 8842 (nanogram per milliliter), the number and percent of records that have a value less than      1.000.","CDM_TABLE_NAME":"MEASUREMENT","CDM_FIELD_NAME":"MEASUREMENT_CONCEPT_ID","CONCEPT_ID":" 3004722","UNIT_CONCEPT_ID":"8842","SQL_FILE":"concept_plausible_value_low.sql","CATEGORY":"Plausibility","SUBCATEGORY":"Atemporal","CONTEXT":"Verification","checkId":1311,"FAILED":0,"THRESHOLD_VALUE":5,"_row":"18.186"},{"NUM_VIOLATED_ROWS":0,"PCT_VIOLATED_ROWS":0,"NUM_DENOMINATOR_ROWS":0,"EXECUTION_TIME":"3.982892 secs","QUERY_TEXT":"\r\n/*********\r\nCONCEPT LEVEL check:\r\nPLAUSIBLE_VALUE_LOW - find any MEASUREMENT records that have VALUE_AS_NUMBER with non-null value < plausible low value\r\n\r\nParameters used in this template:\r\ncdmDatabaseSchema = cdm_ibm_mdcd_v993.dbo\r\nconceptId =  3004789\r\nunitConceptId = 8554\r\nplausibleValueLow =      0.000\r\n\r\n**********/\r\n\r\n\r\nSELECT num_violated_rows, CASE WHEN denominator.num_rows = 0 THEN 0 ELSE 1.0*num_violated_rows/denominator.num_rows END  AS pct_violated_rows, \r\n  denominator.num_rows as num_denominator_rows\r\nFROM\r\n(\r\n\tSELECT COUNT_BIG(*) AS num_violated_rows\r\n\tFROM\r\n\t(\r\n\t\tSELECT m.* \r\n\t\tFROM cdm_ibm_mdcd_v993.dbo.measurement m\r\n\t\t\r\n\t\tWHERE m.measurement_concept_id =  3004789\r\n\t\tAND m.unit_concept_id = 8554\r\n\t\tAND m.value_as_number IS NOT NULL\r\n\t\tAND m.value_as_number <      0.000\r\n\t) violated_rows\r\n) violated_row_count,\r\n( \r\n\tSELECT COUNT_BIG(*) AS num_rows\r\n\tFROM cdm_ibm_mdcd_v993.dbo.measurement m\r\n\t\r\n\tWHERE measurement_concept_id =  3004789\r\n\tAND unit_concept_id = 8554\r\n\tAND value_as_number IS NOT NULL\r\n) denominator\r\n;","CHECK_NAME":"plausibleValueLow","CHECK_LEVEL":"CONCEPT","CHECK_DESCRIPTION":"For the combination of CONCEPT_ID  3004789 (Transferrin [Mass/volume] in Serum or Plasma) and UNIT_CONCEPT_ID 8554 (percent), the number and percent of records that have a value less than      0.000.","CDM_TABLE_NAME":"MEASUREMENT","CDM_FIELD_NAME":"MEASUREMENT_CONCEPT_ID","CONCEPT_ID":" 3004789","UNIT_CONCEPT_ID":"8554","SQL_FILE":"concept_plausible_value_low.sql","CATEGORY":"Plausibility","SUBCATEGORY":"Atemporal","CONTEXT":"Verification","checkId":1312,"FAILED":0,"THRESHOLD_VALUE":5,"_row":"18.187"},{"NUM_VIOLATED_ROWS":0,"PCT_VIOLATED_ROWS":0,"NUM_DENOMINATOR_ROWS":0,"EXECUTION_TIME":"4.681876 secs","QUERY_TEXT":"\r\n/*********\r\nCONCEPT LEVEL check:\r\nPLAUSIBLE_VALUE_LOW - find any MEASUREMENT records that have VALUE_AS_NUMBER with non-null value < plausible low value\r\n\r\nParameters used in this template:\r\ncdmDatabaseSchema = cdm_ibm_mdcd_v993.dbo\r\nconceptId =  3004789\r\nunitConceptId = 8636\r\nplausibleValueLow =      0.100\r\n\r\n**********/\r\n\r\n\r\nSELECT num_violated_rows, CASE WHEN denominator.num_rows = 0 THEN 0 ELSE 1.0*num_violated_rows/denominator.num_rows END  AS pct_violated_rows, \r\n  denominator.num_rows as num_denominator_rows\r\nFROM\r\n(\r\n\tSELECT COUNT_BIG(*) AS num_violated_rows\r\n\tFROM\r\n\t(\r\n\t\tSELECT m.* \r\n\t\tFROM cdm_ibm_mdcd_v993.dbo.measurement m\r\n\t\t\r\n\t\tWHERE m.measurement_concept_id =  3004789\r\n\t\tAND m.unit_concept_id = 8636\r\n\t\tAND m.value_as_number IS NOT NULL\r\n\t\tAND m.value_as_number <      0.100\r\n\t) violated_rows\r\n) violated_row_count,\r\n( \r\n\tSELECT COUNT_BIG(*) AS num_rows\r\n\tFROM cdm_ibm_mdcd_v993.dbo.measurement m\r\n\t\r\n\tWHERE measurement_concept_id =  3004789\r\n\tAND unit_concept_id = 8636\r\n\tAND value_as_number IS NOT NULL\r\n) denominator\r\n;","CHECK_NAME":"plausibleValueLow","CHECK_LEVEL":"CONCEPT","CHECK_DESCRIPTION":"For the combination of CONCEPT_ID  3004789 (Transferrin [Mass/volume] in Serum or Plasma) and UNIT_CONCEPT_ID 8636 (gram per liter), the number and percent of records that have a value less than      0.100.","CDM_TABLE_NAME":"MEASUREMENT","CDM_FIELD_NAME":"MEASUREMENT_CONCEPT_ID","CONCEPT_ID":" 3004789","UNIT_CONCEPT_ID":"8636","SQL_FILE":"concept_plausible_value_low.sql","CATEGORY":"Plausibility","SUBCATEGORY":"Atemporal","CONTEXT":"Verification","checkId":1313,"FAILED":0,"THRESHOLD_VALUE":5,"_row":"18.188"},{"NUM_VIOLATED_ROWS":0,"PCT_VIOLATED_ROWS":0,"NUM_DENOMINATOR_ROWS":0,"EXECUTION_TIME":"1.296965 secs","QUERY_TEXT":"\r\n/*********\r\nCONCEPT LEVEL check:\r\nPLAUSIBLE_VALUE_LOW - find any MEASUREMENT records that have VALUE_AS_NUMBER with non-null value < plausible low value\r\n\r\nParameters used in this template:\r\ncdmDatabaseSchema = cdm_ibm_mdcd_v993.dbo\r\nconceptId =  3004789\r\nunitConceptId = 8749\r\nplausibleValueLow =      0.000\r\n\r\n**********/\r\n\r\n\r\nSELECT num_violated_rows, CASE WHEN denominator.num_rows = 0 THEN 0 ELSE 1.0*num_violated_rows/denominator.num_rows END  AS pct_violated_rows, \r\n  denominator.num_rows as num_denominator_rows\r\nFROM\r\n(\r\n\tSELECT COUNT_BIG(*) AS num_violated_rows\r\n\tFROM\r\n\t(\r\n\t\tSELECT m.* \r\n\t\tFROM cdm_ibm_mdcd_v993.dbo.measurement m\r\n\t\t\r\n\t\tWHERE m.measurement_concept_id =  3004789\r\n\t\tAND m.unit_concept_id = 8749\r\n\t\tAND m.value_as_number IS NOT NULL\r\n\t\tAND m.value_as_number <      0.000\r\n\t) violated_rows\r\n) violated_row_count,\r\n( \r\n\tSELECT COUNT_BIG(*) AS num_rows\r\n\tFROM cdm_ibm_mdcd_v993.dbo.measurement m\r\n\t\r\n\tWHERE measurement_concept_id =  3004789\r\n\tAND unit_concept_id = 8749\r\n\tAND value_as_number IS NOT NULL\r\n) denominator\r\n;","CHECK_NAME":"plausibleValueLow","CHECK_LEVEL":"CONCEPT","CHECK_DESCRIPTION":"For the combination of CONCEPT_ID  3004789 (Transferrin [Mass/volume] in Serum or Plasma) and UNIT_CONCEPT_ID 8749 (micromole per liter), the number and percent of records that have a value less than      0.000.","CDM_TABLE_NAME":"MEASUREMENT","CDM_FIELD_NAME":"MEASUREMENT_CONCEPT_ID","CONCEPT_ID":" 3004789","UNIT_CONCEPT_ID":"8749","SQL_FILE":"concept_plausible_value_low.sql","CATEGORY":"Plausibility","SUBCATEGORY":"Atemporal","CONTEXT":"Verification","checkId":1314,"FAILED":0,"THRESHOLD_VALUE":5,"_row":"18.189"},{"NUM_VIOLATED_ROWS":0,"PCT_VIOLATED_ROWS":0,"NUM_DENOMINATOR_ROWS":0,"EXECUTION_TIME":"2.326896 secs","QUERY_TEXT":"\r\n/*********\r\nCONCEPT LEVEL check:\r\nPLAUSIBLE_VALUE_LOW - find any MEASUREMENT records that have VALUE_AS_NUMBER with non-null value < plausible low value\r\n\r\nParameters used in this template:\r\ncdmDatabaseSchema = cdm_ibm_mdcd_v993.dbo\r\nconceptId =  3004789\r\nunitConceptId = 8840\r\nplausibleValueLow =    100.000\r\n\r\n**********/\r\n\r\n\r\nSELECT num_violated_rows, CASE WHEN denominator.num_rows = 0 THEN 0 ELSE 1.0*num_violated_rows/denominator.num_rows END  AS pct_violated_rows, \r\n  denominator.num_rows as num_denominator_rows\r\nFROM\r\n(\r\n\tSELECT COUNT_BIG(*) AS num_violated_rows\r\n\tFROM\r\n\t(\r\n\t\tSELECT m.* \r\n\t\tFROM cdm_ibm_mdcd_v993.dbo.measurement m\r\n\t\t\r\n\t\tWHERE m.measurement_concept_id =  3004789\r\n\t\tAND m.unit_concept_id = 8840\r\n\t\tAND m.value_as_number IS NOT NULL\r\n\t\tAND m.value_as_number <    100.000\r\n\t) violated_rows\r\n) violated_row_count,\r\n( \r\n\tSELECT COUNT_BIG(*) AS num_rows\r\n\tFROM cdm_ibm_mdcd_v993.dbo.measurement m\r\n\t\r\n\tWHERE measurement_concept_id =  3004789\r\n\tAND unit_concept_id = 8840\r\n\tAND value_as_number IS NOT NULL\r\n) denominator\r\n;","CHECK_NAME":"plausibleValueLow","CHECK_LEVEL":"CONCEPT","CHECK_DESCRIPTION":"For the combination of CONCEPT_ID  3004789 (Transferrin [Mass/volume] in Serum or Plasma) and UNIT_CONCEPT_ID 8840 (milligram per deciliter), the number and percent of records that have a value less than    100.000.","CDM_TABLE_NAME":"MEASUREMENT","CDM_FIELD_NAME":"MEASUREMENT_CONCEPT_ID","CONCEPT_ID":" 3004789","UNIT_CONCEPT_ID":"8840","SQL_FILE":"concept_plausible_value_low.sql","CATEGORY":"Plausibility","SUBCATEGORY":"Atemporal","CONTEXT":"Verification","checkId":1315,"FAILED":0,"THRESHOLD_VALUE":5,"_row":"18.190"},{"NUM_VIOLATED_ROWS":0,"PCT_VIOLATED_ROWS":0,"NUM_DENOMINATOR_ROWS":0,"EXECUTION_TIME":"2.742953 secs","QUERY_TEXT":"\r\n/*********\r\nCONCEPT LEVEL check:\r\nPLAUSIBLE_VALUE_LOW - find any MEASUREMENT records that have VALUE_AS_NUMBER with non-null value < plausible low value\r\n\r\nParameters used in this template:\r\ncdmDatabaseSchema = cdm_ibm_mdcd_v993.dbo\r\nconceptId =  3004905\r\nunitConceptId = 8645\r\nplausibleValueLow =      0.010\r\n\r\n**********/\r\n\r\n\r\nSELECT num_violated_rows, CASE WHEN denominator.num_rows = 0 THEN 0 ELSE 1.0*num_violated_rows/denominator.num_rows END  AS pct_violated_rows, \r\n  denominator.num_rows as num_denominator_rows\r\nFROM\r\n(\r\n\tSELECT COUNT_BIG(*) AS num_violated_rows\r\n\tFROM\r\n\t(\r\n\t\tSELECT m.* \r\n\t\tFROM cdm_ibm_mdcd_v993.dbo.measurement m\r\n\t\t\r\n\t\tWHERE m.measurement_concept_id =  3004905\r\n\t\tAND m.unit_concept_id = 8645\r\n\t\tAND m.value_as_number IS NOT NULL\r\n\t\tAND m.value_as_number <      0.010\r\n\t) violated_rows\r\n) violated_row_count,\r\n( \r\n\tSELECT COUNT_BIG(*) AS num_rows\r\n\tFROM cdm_ibm_mdcd_v993.dbo.measurement m\r\n\t\r\n\tWHERE measurement_concept_id =  3004905\r\n\tAND unit_concept_id = 8645\r\n\tAND value_as_number IS NOT NULL\r\n) denominator\r\n;","CHECK_NAME":"plausibleValueLow","CHECK_LEVEL":"CONCEPT","CHECK_DESCRIPTION":"For the combination of CONCEPT_ID  3004905 (Lipase [Enzymatic activity/volume] in Serum or Plasma) and UNIT_CONCEPT_ID 8645 (unit per liter), the number and percent of records that have a value less than      0.010.","CDM_TABLE_NAME":"MEASUREMENT","CDM_FIELD_NAME":"MEASUREMENT_CONCEPT_ID","CONCEPT_ID":" 3004905","UNIT_CONCEPT_ID":"8645","SQL_FILE":"concept_plausible_value_low.sql","CATEGORY":"Plausibility","SUBCATEGORY":"Atemporal","CONTEXT":"Verification","checkId":1316,"FAILED":0,"THRESHOLD_VALUE":5,"_row":"18.191"},{"NUM_VIOLATED_ROWS":0,"PCT_VIOLATED_ROWS":0,"NUM_DENOMINATOR_ROWS":0,"EXECUTION_TIME":"2.505928 secs","QUERY_TEXT":"\r\n/*********\r\nCONCEPT LEVEL check:\r\nPLAUSIBLE_VALUE_LOW - find any MEASUREMENT records that have VALUE_AS_NUMBER with non-null value < plausible low value\r\n\r\nParameters used in this template:\r\ncdmDatabaseSchema = cdm_ibm_mdcd_v993.dbo\r\nconceptId =  3004905\r\nunitConceptId = 8923\r\nplausibleValueLow =      0.010\r\n\r\n**********/\r\n\r\n\r\nSELECT num_violated_rows, CASE WHEN denominator.num_rows = 0 THEN 0 ELSE 1.0*num_violated_rows/denominator.num_rows END  AS pct_violated_rows, \r\n  denominator.num_rows as num_denominator_rows\r\nFROM\r\n(\r\n\tSELECT COUNT_BIG(*) AS num_violated_rows\r\n\tFROM\r\n\t(\r\n\t\tSELECT m.* \r\n\t\tFROM cdm_ibm_mdcd_v993.dbo.measurement m\r\n\t\t\r\n\t\tWHERE m.measurement_concept_id =  3004905\r\n\t\tAND m.unit_concept_id = 8923\r\n\t\tAND m.value_as_number IS NOT NULL\r\n\t\tAND m.value_as_number <      0.010\r\n\t) violated_rows\r\n) violated_row_count,\r\n( \r\n\tSELECT COUNT_BIG(*) AS num_rows\r\n\tFROM cdm_ibm_mdcd_v993.dbo.measurement m\r\n\t\r\n\tWHERE measurement_concept_id =  3004905\r\n\tAND unit_concept_id = 8923\r\n\tAND value_as_number IS NOT NULL\r\n) denominator\r\n;","CHECK_NAME":"plausibleValueLow","CHECK_LEVEL":"CONCEPT","CHECK_DESCRIPTION":"For the combination of CONCEPT_ID  3004905 (Lipase [Enzymatic activity/volume] in Serum or Plasma) and UNIT_CONCEPT_ID 8923 (international unit per liter), the number and percent of records that have a value less than      0.010.","CDM_TABLE_NAME":"MEASUREMENT","CDM_FIELD_NAME":"MEASUREMENT_CONCEPT_ID","CONCEPT_ID":" 3004905","UNIT_CONCEPT_ID":"8923","SQL_FILE":"concept_plausible_value_low.sql","CATEGORY":"Plausibility","SUBCATEGORY":"Atemporal","CONTEXT":"Verification","checkId":1317,"FAILED":0,"THRESHOLD_VALUE":5,"_row":"18.192"},{"NUM_VIOLATED_ROWS":0,"PCT_VIOLATED_ROWS":0,"NUM_DENOMINATOR_ROWS":0,"EXECUTION_TIME":"1.890961 secs","QUERY_TEXT":"\r\n/*********\r\nCONCEPT LEVEL check:\r\nPLAUSIBLE_VALUE_LOW - find any MEASUREMENT records that have VALUE_AS_NUMBER with non-null value < plausible low value\r\n\r\nParameters used in this template:\r\ncdmDatabaseSchema = cdm_ibm_mdcd_v993.dbo\r\nconceptId =  3005013\r\nunitConceptId = 8748\r\nplausibleValueLow =      0.000\r\n\r\n**********/\r\n\r\n\r\nSELECT num_violated_rows, CASE WHEN denominator.num_rows = 0 THEN 0 ELSE 1.0*num_violated_rows/denominator.num_rows END  AS pct_violated_rows, \r\n  denominator.num_rows as num_denominator_rows\r\nFROM\r\n(\r\n\tSELECT COUNT_BIG(*) AS num_violated_rows\r\n\tFROM\r\n\t(\r\n\t\tSELECT m.* \r\n\t\tFROM cdm_ibm_mdcd_v993.dbo.measurement m\r\n\t\t\r\n\t\tWHERE m.measurement_concept_id =  3005013\r\n\t\tAND m.unit_concept_id = 8748\r\n\t\tAND m.value_as_number IS NOT NULL\r\n\t\tAND m.value_as_number <      0.000\r\n\t) violated_rows\r\n) violated_row_count,\r\n( \r\n\tSELECT COUNT_BIG(*) AS num_rows\r\n\tFROM cdm_ibm_mdcd_v993.dbo.measurement m\r\n\t\r\n\tWHERE measurement_concept_id =  3005013\r\n\tAND unit_concept_id = 8748\r\n\tAND value_as_number IS NOT NULL\r\n) denominator\r\n;","CHECK_NAME":"plausibleValueLow","CHECK_LEVEL":"CONCEPT","CHECK_DESCRIPTION":"For the combination of CONCEPT_ID  3005013 (Prostate Specific Ag Free [Mass/volume] in Serum or Plasma) and UNIT_CONCEPT_ID 8748 (microgram per liter), the number and percent of records that have a value less than      0.000.","CDM_TABLE_NAME":"MEASUREMENT","CDM_FIELD_NAME":"MEASUREMENT_CONCEPT_ID","CONCEPT_ID":" 3005013","UNIT_CONCEPT_ID":"8748","SQL_FILE":"concept_plausible_value_low.sql","CATEGORY":"Plausibility","SUBCATEGORY":"Atemporal","CONTEXT":"Verification","checkId":1318,"FAILED":0,"THRESHOLD_VALUE":5,"_row":"18.193"},{"NUM_VIOLATED_ROWS":0,"PCT_VIOLATED_ROWS":0,"NUM_DENOMINATOR_ROWS":0,"EXECUTION_TIME":"1.437967 secs","QUERY_TEXT":"\r\n/*********\r\nCONCEPT LEVEL check:\r\nPLAUSIBLE_VALUE_LOW - find any MEASUREMENT records that have VALUE_AS_NUMBER with non-null value < plausible low value\r\n\r\nParameters used in this template:\r\ncdmDatabaseSchema = cdm_ibm_mdcd_v993.dbo\r\nconceptId =  3005013\r\nunitConceptId = 8842\r\nplausibleValueLow =      0.000\r\n\r\n**********/\r\n\r\n\r\nSELECT num_violated_rows, CASE WHEN denominator.num_rows = 0 THEN 0 ELSE 1.0*num_violated_rows/denominator.num_rows END  AS pct_violated_rows, \r\n  denominator.num_rows as num_denominator_rows\r\nFROM\r\n(\r\n\tSELECT COUNT_BIG(*) AS num_violated_rows\r\n\tFROM\r\n\t(\r\n\t\tSELECT m.* \r\n\t\tFROM cdm_ibm_mdcd_v993.dbo.measurement m\r\n\t\t\r\n\t\tWHERE m.measurement_concept_id =  3005013\r\n\t\tAND m.unit_concept_id = 8842\r\n\t\tAND m.value_as_number IS NOT NULL\r\n\t\tAND m.value_as_number <      0.000\r\n\t) violated_rows\r\n) violated_row_count,\r\n( \r\n\tSELECT COUNT_BIG(*) AS num_rows\r\n\tFROM cdm_ibm_mdcd_v993.dbo.measurement m\r\n\t\r\n\tWHERE measurement_concept_id =  3005013\r\n\tAND unit_concept_id = 8842\r\n\tAND value_as_number IS NOT NULL\r\n) denominator\r\n;","CHECK_NAME":"plausibleValueLow","CHECK_LEVEL":"CONCEPT","CHECK_DESCRIPTION":"For the combination of CONCEPT_ID  3005013 (Prostate Specific Ag Free [Mass/volume] in Serum or Plasma) and UNIT_CONCEPT_ID 8842 (nanogram per milliliter), the number and percent of records that have a value less than      0.000.","CDM_TABLE_NAME":"MEASUREMENT","CDM_FIELD_NAME":"MEASUREMENT_CONCEPT_ID","CONCEPT_ID":" 3005013","UNIT_CONCEPT_ID":"8842","SQL_FILE":"concept_plausible_value_low.sql","CATEGORY":"Plausibility","SUBCATEGORY":"Atemporal","CONTEXT":"Verification","checkId":1319,"FAILED":0,"THRESHOLD_VALUE":5,"_row":"18.194"},{"NUM_VIOLATED_ROWS":0,"PCT_VIOLATED_ROWS":0,"NUM_DENOMINATOR_ROWS":0,"EXECUTION_TIME":"1.443994 secs","QUERY_TEXT":"\r\n/*********\r\nCONCEPT LEVEL check:\r\nPLAUSIBLE_VALUE_LOW - find any MEASUREMENT records that have VALUE_AS_NUMBER with non-null value < plausible low value\r\n\r\nParameters used in this template:\r\ncdmDatabaseSchema = cdm_ibm_mdcd_v993.dbo\r\nconceptId =  3005105\r\nunitConceptId = 8848\r\nplausibleValueLow =      1.000\r\n\r\n**********/\r\n\r\n\r\nSELECT num_violated_rows, CASE WHEN denominator.num_rows = 0 THEN 0 ELSE 1.0*num_violated_rows/denominator.num_rows END  AS pct_violated_rows, \r\n  denominator.num_rows as num_denominator_rows\r\nFROM\r\n(\r\n\tSELECT COUNT_BIG(*) AS num_violated_rows\r\n\tFROM\r\n\t(\r\n\t\tSELECT m.* \r\n\t\tFROM cdm_ibm_mdcd_v993.dbo.measurement m\r\n\t\t\r\n\t\tWHERE m.measurement_concept_id =  3005105\r\n\t\tAND m.unit_concept_id = 8848\r\n\t\tAND m.value_as_number IS NOT NULL\r\n\t\tAND m.value_as_number <      1.000\r\n\t) violated_rows\r\n) violated_row_count,\r\n( \r\n\tSELECT COUNT_BIG(*) AS num_rows\r\n\tFROM cdm_ibm_mdcd_v993.dbo.measurement m\r\n\t\r\n\tWHERE measurement_concept_id =  3005105\r\n\tAND unit_concept_id = 8848\r\n\tAND value_as_number IS NOT NULL\r\n) denominator\r\n;","CHECK_NAME":"plausibleValueLow","CHECK_LEVEL":"CONCEPT","CHECK_DESCRIPTION":"For the combination of CONCEPT_ID  3005105 (Blasts [#/volume] in Blood) and UNIT_CONCEPT_ID 8848 (thousand per microliter), the number and percent of records that have a value less than      1.000.","CDM_TABLE_NAME":"MEASUREMENT","CDM_FIELD_NAME":"MEASUREMENT_CONCEPT_ID","CONCEPT_ID":" 3005105","UNIT_CONCEPT_ID":"8848","SQL_FILE":"concept_plausible_value_low.sql","CATEGORY":"Plausibility","SUBCATEGORY":"Atemporal","CONTEXT":"Verification","checkId":1320,"FAILED":0,"THRESHOLD_VALUE":5,"_row":"18.195"},{"NUM_VIOLATED_ROWS":0,"PCT_VIOLATED_ROWS":0,"NUM_DENOMINATOR_ROWS":0,"EXECUTION_TIME":"2.475907 secs","QUERY_TEXT":"\r\n/*********\r\nCONCEPT LEVEL check:\r\nPLAUSIBLE_VALUE_LOW - find any MEASUREMENT records that have VALUE_AS_NUMBER with non-null value < plausible low value\r\n\r\nParameters used in this template:\r\ncdmDatabaseSchema = cdm_ibm_mdcd_v993.dbo\r\nconceptId =  3005168\r\nunitConceptId = 8554\r\nplausibleValueLow =      0.000\r\n\r\n**********/\r\n\r\n\r\nSELECT num_violated_rows, CASE WHEN denominator.num_rows = 0 THEN 0 ELSE 1.0*num_violated_rows/denominator.num_rows END  AS pct_violated_rows, \r\n  denominator.num_rows as num_denominator_rows\r\nFROM\r\n(\r\n\tSELECT COUNT_BIG(*) AS num_violated_rows\r\n\tFROM\r\n\t(\r\n\t\tSELECT m.* \r\n\t\tFROM cdm_ibm_mdcd_v993.dbo.measurement m\r\n\t\t\r\n\t\tWHERE m.measurement_concept_id =  3005168\r\n\t\tAND m.unit_concept_id = 8554\r\n\t\tAND m.value_as_number IS NOT NULL\r\n\t\tAND m.value_as_number <      0.000\r\n\t) violated_rows\r\n) violated_row_count,\r\n( \r\n\tSELECT COUNT_BIG(*) AS num_rows\r\n\tFROM cdm_ibm_mdcd_v993.dbo.measurement m\r\n\t\r\n\tWHERE measurement_concept_id =  3005168\r\n\tAND unit_concept_id = 8554\r\n\tAND value_as_number IS NOT NULL\r\n) denominator\r\n;","CHECK_NAME":"plausibleValueLow","CHECK_LEVEL":"CONCEPT","CHECK_DESCRIPTION":"For the combination of CONCEPT_ID  3005168 (Iron binding capacity.unsaturated [Mass/volume] in Serum or Plasma) and UNIT_CONCEPT_ID 8554 (percent), the number and percent of records that have a value less than      0.000.","CDM_TABLE_NAME":"MEASUREMENT","CDM_FIELD_NAME":"MEASUREMENT_CONCEPT_ID","CONCEPT_ID":" 3005168","UNIT_CONCEPT_ID":"8554","SQL_FILE":"concept_plausible_value_low.sql","CATEGORY":"Plausibility","SUBCATEGORY":"Atemporal","CONTEXT":"Verification","checkId":1321,"FAILED":0,"THRESHOLD_VALUE":5,"_row":"18.196"},{"NUM_VIOLATED_ROWS":0,"PCT_VIOLATED_ROWS":0,"NUM_DENOMINATOR_ROWS":0,"EXECUTION_TIME":"1.371973 secs","QUERY_TEXT":"\r\n/*********\r\nCONCEPT LEVEL check:\r\nPLAUSIBLE_VALUE_LOW - find any MEASUREMENT records that have VALUE_AS_NUMBER with non-null value < plausible low value\r\n\r\nParameters used in this template:\r\ncdmDatabaseSchema = cdm_ibm_mdcd_v993.dbo\r\nconceptId =  3005168\r\nunitConceptId = 8837\r\nplausibleValueLow =      0.010\r\n\r\n**********/\r\n\r\n\r\nSELECT num_violated_rows, CASE WHEN denominator.num_rows = 0 THEN 0 ELSE 1.0*num_violated_rows/denominator.num_rows END  AS pct_violated_rows, \r\n  denominator.num_rows as num_denominator_rows\r\nFROM\r\n(\r\n\tSELECT COUNT_BIG(*) AS num_violated_rows\r\n\tFROM\r\n\t(\r\n\t\tSELECT m.* \r\n\t\tFROM cdm_ibm_mdcd_v993.dbo.measurement m\r\n\t\t\r\n\t\tWHERE m.measurement_concept_id =  3005168\r\n\t\tAND m.unit_concept_id = 8837\r\n\t\tAND m.value_as_number IS NOT NULL\r\n\t\tAND m.value_as_number <      0.010\r\n\t) violated_rows\r\n) violated_row_count,\r\n( \r\n\tSELECT COUNT_BIG(*) AS num_rows\r\n\tFROM cdm_ibm_mdcd_v993.dbo.measurement m\r\n\t\r\n\tWHERE measurement_concept_id =  3005168\r\n\tAND unit_concept_id = 8837\r\n\tAND value_as_number IS NOT NULL\r\n) denominator\r\n;","CHECK_NAME":"plausibleValueLow","CHECK_LEVEL":"CONCEPT","CHECK_DESCRIPTION":"For the combination of CONCEPT_ID  3005168 (Iron binding capacity.unsaturated [Mass/volume] in Serum or Plasma) and UNIT_CONCEPT_ID 8837 (microgram per deciliter), the number and percent of records that have a value less than      0.010.","CDM_TABLE_NAME":"MEASUREMENT","CDM_FIELD_NAME":"MEASUREMENT_CONCEPT_ID","CONCEPT_ID":" 3005168","UNIT_CONCEPT_ID":"8837","SQL_FILE":"concept_plausible_value_low.sql","CATEGORY":"Plausibility","SUBCATEGORY":"Atemporal","CONTEXT":"Verification","checkId":1322,"FAILED":0,"THRESHOLD_VALUE":5,"_row":"18.197"},{"NUM_VIOLATED_ROWS":0,"PCT_VIOLATED_ROWS":0,"NUM_DENOMINATOR_ROWS":0,"EXECUTION_TIME":"0.964969 secs","QUERY_TEXT":"\r\n/*********\r\nCONCEPT LEVEL check:\r\nPLAUSIBLE_VALUE_LOW - find any MEASUREMENT records that have VALUE_AS_NUMBER with non-null value < plausible low value\r\n\r\nParameters used in this template:\r\ncdmDatabaseSchema = cdm_ibm_mdcd_v993.dbo\r\nconceptId =  3005424\r\nunitConceptId = 8617\r\nplausibleValueLow =      1.000\r\n\r\n**********/\r\n\r\n\r\nSELECT num_violated_rows, CASE WHEN denominator.num_rows = 0 THEN 0 ELSE 1.0*num_violated_rows/denominator.num_rows END  AS pct_violated_rows, \r\n  denominator.num_rows as num_denominator_rows\r\nFROM\r\n(\r\n\tSELECT COUNT_BIG(*) AS num_violated_rows\r\n\tFROM\r\n\t(\r\n\t\tSELECT m.* \r\n\t\tFROM cdm_ibm_mdcd_v993.dbo.measurement m\r\n\t\t\r\n\t\tWHERE m.measurement_concept_id =  3005424\r\n\t\tAND m.unit_concept_id = 8617\r\n\t\tAND m.value_as_number IS NOT NULL\r\n\t\tAND m.value_as_number <      1.000\r\n\t) violated_rows\r\n) violated_row_count,\r\n( \r\n\tSELECT COUNT_BIG(*) AS num_rows\r\n\tFROM cdm_ibm_mdcd_v993.dbo.measurement m\r\n\t\r\n\tWHERE measurement_concept_id =  3005424\r\n\tAND unit_concept_id = 8617\r\n\tAND value_as_number IS NOT NULL\r\n) denominator\r\n;","CHECK_NAME":"plausibleValueLow","CHECK_LEVEL":"CONCEPT","CHECK_DESCRIPTION":"For the combination of CONCEPT_ID  3005424 (Body surface area) and UNIT_CONCEPT_ID 8617 (square meter), the number and percent of records that have a value less than      1.000.","CDM_TABLE_NAME":"MEASUREMENT","CDM_FIELD_NAME":"MEASUREMENT_CONCEPT_ID","CONCEPT_ID":" 3005424","UNIT_CONCEPT_ID":"8617","SQL_FILE":"concept_plausible_value_low.sql","CATEGORY":"Plausibility","SUBCATEGORY":"Atemporal","CONTEXT":"Verification","checkId":1323,"FAILED":0,"THRESHOLD_VALUE":5,"_row":"18.198"},{"NUM_VIOLATED_ROWS":0,"PCT_VIOLATED_ROWS":0,"NUM_DENOMINATOR_ROWS":0,"EXECUTION_TIME":"1.135966 secs","QUERY_TEXT":"\r\n/*********\r\nCONCEPT LEVEL check:\r\nPLAUSIBLE_VALUE_LOW - find any MEASUREMENT records that have VALUE_AS_NUMBER with non-null value < plausible low value\r\n\r\nParameters used in this template:\r\ncdmDatabaseSchema = cdm_ibm_mdcd_v993.dbo\r\nconceptId =  3005446\r\nunitConceptId = 8554\r\nplausibleValueLow =      1.000\r\n\r\n**********/\r\n\r\n\r\nSELECT num_violated_rows, CASE WHEN denominator.num_rows = 0 THEN 0 ELSE 1.0*num_violated_rows/denominator.num_rows END  AS pct_violated_rows, \r\n  denominator.num_rows as num_denominator_rows\r\nFROM\r\n(\r\n\tSELECT COUNT_BIG(*) AS num_violated_rows\r\n\tFROM\r\n\t(\r\n\t\tSELECT m.* \r\n\t\tFROM cdm_ibm_mdcd_v993.dbo.measurement m\r\n\t\t\r\n\t\tWHERE m.measurement_concept_id =  3005446\r\n\t\tAND m.unit_concept_id = 8554\r\n\t\tAND m.value_as_number IS NOT NULL\r\n\t\tAND m.value_as_number <      1.000\r\n\t) violated_rows\r\n) violated_row_count,\r\n( \r\n\tSELECT COUNT_BIG(*) AS num_rows\r\n\tFROM cdm_ibm_mdcd_v993.dbo.measurement m\r\n\t\r\n\tWHERE measurement_concept_id =  3005446\r\n\tAND unit_concept_id = 8554\r\n\tAND value_as_number IS NOT NULL\r\n) denominator\r\n;","CHECK_NAME":"plausibleValueLow","CHECK_LEVEL":"CONCEPT","CHECK_DESCRIPTION":"For the combination of CONCEPT_ID  3005446 (Hemoglobin A1/Hemoglobin.total in Blood) and UNIT_CONCEPT_ID 8554 (percent), the number and percent of records that have a value less than      1.000.","CDM_TABLE_NAME":"MEASUREMENT","CDM_FIELD_NAME":"MEASUREMENT_CONCEPT_ID","CONCEPT_ID":" 3005446","UNIT_CONCEPT_ID":"8554","SQL_FILE":"concept_plausible_value_low.sql","CATEGORY":"Plausibility","SUBCATEGORY":"Atemporal","CONTEXT":"Verification","checkId":1324,"FAILED":0,"THRESHOLD_VALUE":5,"_row":"18.199"},{"NUM_VIOLATED_ROWS":0,"PCT_VIOLATED_ROWS":0,"NUM_DENOMINATOR_ROWS":0,"EXECUTION_TIME":"0.785966 secs","QUERY_TEXT":"\r\n/*********\r\nCONCEPT LEVEL check:\r\nPLAUSIBLE_VALUE_LOW - find any MEASUREMENT records that have VALUE_AS_NUMBER with non-null value < plausible low value\r\n\r\nParameters used in this template:\r\ncdmDatabaseSchema = cdm_ibm_mdcd_v993.dbo\r\nconceptId =  3005456\r\nunitConceptId = 8753\r\nplausibleValueLow =      3.000\r\n\r\n**********/\r\n\r\n\r\nSELECT num_violated_rows, CASE WHEN denominator.num_rows = 0 THEN 0 ELSE 1.0*num_violated_rows/denominator.num_rows END  AS pct_violated_rows, \r\n  denominator.num_rows as num_denominator_rows\r\nFROM\r\n(\r\n\tSELECT COUNT_BIG(*) AS num_violated_rows\r\n\tFROM\r\n\t(\r\n\t\tSELECT m.* \r\n\t\tFROM cdm_ibm_mdcd_v993.dbo.measurement m\r\n\t\t\r\n\t\tWHERE m.measurement_concept_id =  3005456\r\n\t\tAND m.unit_concept_id = 8753\r\n\t\tAND m.value_as_number IS NOT NULL\r\n\t\tAND m.value_as_number <      3.000\r\n\t) violated_rows\r\n) violated_row_count,\r\n( \r\n\tSELECT COUNT_BIG(*) AS num_rows\r\n\tFROM cdm_ibm_mdcd_v993.dbo.measurement m\r\n\t\r\n\tWHERE measurement_concept_id =  3005456\r\n\tAND unit_concept_id = 8753\r\n\tAND value_as_number IS NOT NULL\r\n) denominator\r\n;","CHECK_NAME":"plausibleValueLow","CHECK_LEVEL":"CONCEPT","CHECK_DESCRIPTION":"For the combination of CONCEPT_ID  3005456 (Potassium [Moles/volume] in Blood) and UNIT_CONCEPT_ID 8753 (millimole per liter), the number and percent of records that have a value less than      3.000.","CDM_TABLE_NAME":"MEASUREMENT","CDM_FIELD_NAME":"MEASUREMENT_CONCEPT_ID","CONCEPT_ID":" 3005456","UNIT_CONCEPT_ID":"8753","SQL_FILE":"concept_plausible_value_low.sql","CATEGORY":"Plausibility","SUBCATEGORY":"Atemporal","CONTEXT":"Verification","checkId":1325,"FAILED":0,"THRESHOLD_VALUE":5,"_row":"18.200"},{"NUM_VIOLATED_ROWS":0,"PCT_VIOLATED_ROWS":0,"NUM_DENOMINATOR_ROWS":0,"EXECUTION_TIME":"2.543927 secs","QUERY_TEXT":"\r\n/*********\r\nCONCEPT LEVEL check:\r\nPLAUSIBLE_VALUE_LOW - find any MEASUREMENT records that have VALUE_AS_NUMBER with non-null value < plausible low value\r\n\r\nParameters used in this template:\r\ncdmDatabaseSchema = cdm_ibm_mdcd_v993.dbo\r\nconceptId =  3005456\r\nunitConceptId = 9557\r\nplausibleValueLow =      3.000\r\n\r\n**********/\r\n\r\n\r\nSELECT num_violated_rows, CASE WHEN denominator.num_rows = 0 THEN 0 ELSE 1.0*num_violated_rows/denominator.num_rows END  AS pct_violated_rows, \r\n  denominator.num_rows as num_denominator_rows\r\nFROM\r\n(\r\n\tSELECT COUNT_BIG(*) AS num_violated_rows\r\n\tFROM\r\n\t(\r\n\t\tSELECT m.* \r\n\t\tFROM cdm_ibm_mdcd_v993.dbo.measurement m\r\n\t\t\r\n\t\tWHERE m.measurement_concept_id =  3005456\r\n\t\tAND m.unit_concept_id = 9557\r\n\t\tAND m.value_as_number IS NOT NULL\r\n\t\tAND m.value_as_number <      3.000\r\n\t) violated_rows\r\n) violated_row_count,\r\n( \r\n\tSELECT COUNT_BIG(*) AS num_rows\r\n\tFROM cdm_ibm_mdcd_v993.dbo.measurement m\r\n\t\r\n\tWHERE measurement_concept_id =  3005456\r\n\tAND unit_concept_id = 9557\r\n\tAND value_as_number IS NOT NULL\r\n) denominator\r\n;","CHECK_NAME":"plausibleValueLow","CHECK_LEVEL":"CONCEPT","CHECK_DESCRIPTION":"For the combination of CONCEPT_ID  3005456 (Potassium [Moles/volume] in Blood) and UNIT_CONCEPT_ID 9557 (milliequivalent per liter), the number and percent of records that have a value less than      3.000.","CDM_TABLE_NAME":"MEASUREMENT","CDM_FIELD_NAME":"MEASUREMENT_CONCEPT_ID","CONCEPT_ID":" 3005456","UNIT_CONCEPT_ID":"9557","SQL_FILE":"concept_plausible_value_low.sql","CATEGORY":"Plausibility","SUBCATEGORY":"Atemporal","CONTEXT":"Verification","checkId":1326,"FAILED":0,"THRESHOLD_VALUE":5,"_row":"18.201"},{"NUM_VIOLATED_ROWS":0,"PCT_VIOLATED_ROWS":0,"NUM_DENOMINATOR_ROWS":0,"EXECUTION_TIME":"1.161972 secs","QUERY_TEXT":"\r\n/*********\r\nCONCEPT LEVEL check:\r\nPLAUSIBLE_VALUE_LOW - find any MEASUREMENT records that have VALUE_AS_NUMBER with non-null value < plausible low value\r\n\r\nParameters used in this template:\r\ncdmDatabaseSchema = cdm_ibm_mdcd_v993.dbo\r\nconceptId =  3005673\r\nunitConceptId = 8554\r\nplausibleValueLow =      0.010\r\n\r\n**********/\r\n\r\n\r\nSELECT num_violated_rows, CASE WHEN denominator.num_rows = 0 THEN 0 ELSE 1.0*num_violated_rows/denominator.num_rows END  AS pct_violated_rows, \r\n  denominator.num_rows as num_denominator_rows\r\nFROM\r\n(\r\n\tSELECT COUNT_BIG(*) AS num_violated_rows\r\n\tFROM\r\n\t(\r\n\t\tSELECT m.* \r\n\t\tFROM cdm_ibm_mdcd_v993.dbo.measurement m\r\n\t\t\r\n\t\tWHERE m.measurement_concept_id =  3005673\r\n\t\tAND m.unit_concept_id = 8554\r\n\t\tAND m.value_as_number IS NOT NULL\r\n\t\tAND m.value_as_number <      0.010\r\n\t) violated_rows\r\n) violated_row_count,\r\n( \r\n\tSELECT COUNT_BIG(*) AS num_rows\r\n\tFROM cdm_ibm_mdcd_v993.dbo.measurement m\r\n\t\r\n\tWHERE measurement_concept_id =  3005673\r\n\tAND unit_concept_id = 8554\r\n\tAND value_as_number IS NOT NULL\r\n) denominator\r\n;","CHECK_NAME":"plausibleValueLow","CHECK_LEVEL":"CONCEPT","CHECK_DESCRIPTION":"For the combination of CONCEPT_ID  3005673 (Hemoglobin A1c/Hemoglobin.total in Blood by HPLC) and UNIT_CONCEPT_ID 8554 (percent), the number and percent of records that have a value less than      0.010.","CDM_TABLE_NAME":"MEASUREMENT","CDM_FIELD_NAME":"MEASUREMENT_CONCEPT_ID","CONCEPT_ID":" 3005673","UNIT_CONCEPT_ID":"8554","SQL_FILE":"concept_plausible_value_low.sql","CATEGORY":"Plausibility","SUBCATEGORY":"Atemporal","CONTEXT":"Verification","checkId":1327,"FAILED":0,"THRESHOLD_VALUE":5,"_row":"18.202"},{"NUM_VIOLATED_ROWS":0,"PCT_VIOLATED_ROWS":0,"NUM_DENOMINATOR_ROWS":0,"EXECUTION_TIME":"0.936965 secs","QUERY_TEXT":"\r\n/*********\r\nCONCEPT LEVEL check:\r\nPLAUSIBLE_VALUE_LOW - find any MEASUREMENT records that have VALUE_AS_NUMBER with non-null value < plausible low value\r\n\r\nParameters used in this template:\r\ncdmDatabaseSchema = cdm_ibm_mdcd_v993.dbo\r\nconceptId =  3005770\r\nunitConceptId = 8795\r\nplausibleValueLow =     26.000\r\n\r\n**********/\r\n\r\n\r\nSELECT num_violated_rows, CASE WHEN denominator.num_rows = 0 THEN 0 ELSE 1.0*num_violated_rows/denominator.num_rows END  AS pct_violated_rows, \r\n  denominator.num_rows as num_denominator_rows\r\nFROM\r\n(\r\n\tSELECT COUNT_BIG(*) AS num_violated_rows\r\n\tFROM\r\n\t(\r\n\t\tSELECT m.* \r\n\t\tFROM cdm_ibm_mdcd_v993.dbo.measurement m\r\n\t\t\r\n\t\tWHERE m.measurement_concept_id =  3005770\r\n\t\tAND m.unit_concept_id = 8795\r\n\t\tAND m.value_as_number IS NOT NULL\r\n\t\tAND m.value_as_number <     26.000\r\n\t) violated_rows\r\n) violated_row_count,\r\n( \r\n\tSELECT COUNT_BIG(*) AS num_rows\r\n\tFROM cdm_ibm_mdcd_v993.dbo.measurement m\r\n\t\r\n\tWHERE measurement_concept_id =  3005770\r\n\tAND unit_concept_id = 8795\r\n\tAND value_as_number IS NOT NULL\r\n) denominator\r\n;","CHECK_NAME":"plausibleValueLow","CHECK_LEVEL":"CONCEPT","CHECK_DESCRIPTION":"For the combination of CONCEPT_ID  3005770 (Creatinine renal clearance in 24 hour) and UNIT_CONCEPT_ID 8795 (milliliter per minute), the number and percent of records that have a value less than     26.000.","CDM_TABLE_NAME":"MEASUREMENT","CDM_FIELD_NAME":"MEASUREMENT_CONCEPT_ID","CONCEPT_ID":" 3005770","UNIT_CONCEPT_ID":"8795","SQL_FILE":"concept_plausible_value_low.sql","CATEGORY":"Plausibility","SUBCATEGORY":"Atemporal","CONTEXT":"Verification","checkId":1328,"FAILED":0,"THRESHOLD_VALUE":5,"_row":"18.203"},{"NUM_VIOLATED_ROWS":0,"PCT_VIOLATED_ROWS":0,"NUM_DENOMINATOR_ROWS":0,"EXECUTION_TIME":"2.686920 secs","QUERY_TEXT":"\r\n/*********\r\nCONCEPT LEVEL check:\r\nPLAUSIBLE_VALUE_LOW - find any MEASUREMENT records that have VALUE_AS_NUMBER with non-null value < plausible low value\r\n\r\nParameters used in this template:\r\ncdmDatabaseSchema = cdm_ibm_mdcd_v993.dbo\r\nconceptId =  3005770\r\nunitConceptId = 9117\r\nplausibleValueLow =     20.000\r\n\r\n**********/\r\n\r\n\r\nSELECT num_violated_rows, CASE WHEN denominator.num_rows = 0 THEN 0 ELSE 1.0*num_violated_rows/denominator.num_rows END  AS pct_violated_rows, \r\n  denominator.num_rows as num_denominator_rows\r\nFROM\r\n(\r\n\tSELECT COUNT_BIG(*) AS num_violated_rows\r\n\tFROM\r\n\t(\r\n\t\tSELECT m.* \r\n\t\tFROM cdm_ibm_mdcd_v993.dbo.measurement m\r\n\t\t\r\n\t\tWHERE m.measurement_concept_id =  3005770\r\n\t\tAND m.unit_concept_id = 9117\r\n\t\tAND m.value_as_number IS NOT NULL\r\n\t\tAND m.value_as_number <     20.000\r\n\t) violated_rows\r\n) violated_row_count,\r\n( \r\n\tSELECT COUNT_BIG(*) AS num_rows\r\n\tFROM cdm_ibm_mdcd_v993.dbo.measurement m\r\n\t\r\n\tWHERE measurement_concept_id =  3005770\r\n\tAND unit_concept_id = 9117\r\n\tAND value_as_number IS NOT NULL\r\n) denominator\r\n;","CHECK_NAME":"plausibleValueLow","CHECK_LEVEL":"CONCEPT","CHECK_DESCRIPTION":"For the combination of CONCEPT_ID  3005770 (Creatinine renal clearance in 24 hour) and UNIT_CONCEPT_ID 9117 (milliliter per minute per 1.73 square meter), the number and percent of records that have a value less than     20.000.","CDM_TABLE_NAME":"MEASUREMENT","CDM_FIELD_NAME":"MEASUREMENT_CONCEPT_ID","CONCEPT_ID":" 3005770","UNIT_CONCEPT_ID":"9117","SQL_FILE":"concept_plausible_value_low.sql","CATEGORY":"Plausibility","SUBCATEGORY":"Atemporal","CONTEXT":"Verification","checkId":1329,"FAILED":0,"THRESHOLD_VALUE":5,"_row":"18.204"},{"NUM_VIOLATED_ROWS":0,"PCT_VIOLATED_ROWS":0,"NUM_DENOMINATOR_ROWS":0,"EXECUTION_TIME":"2.982927 secs","QUERY_TEXT":"\r\n/*********\r\nCONCEPT LEVEL check:\r\nPLAUSIBLE_VALUE_LOW - find any MEASUREMENT records that have VALUE_AS_NUMBER with non-null value < plausible low value\r\n\r\nParameters used in this template:\r\ncdmDatabaseSchema = cdm_ibm_mdcd_v993.dbo\r\nconceptId =  3005770\r\nunitConceptId = 44777614\r\nplausibleValueLow =      1.000\r\n\r\n**********/\r\n\r\n\r\nSELECT num_violated_rows, CASE WHEN denominator.num_rows = 0 THEN 0 ELSE 1.0*num_violated_rows/denominator.num_rows END  AS pct_violated_rows, \r\n  denominator.num_rows as num_denominator_rows\r\nFROM\r\n(\r\n\tSELECT COUNT_BIG(*) AS num_violated_rows\r\n\tFROM\r\n\t(\r\n\t\tSELECT m.* \r\n\t\tFROM cdm_ibm_mdcd_v993.dbo.measurement m\r\n\t\t\r\n\t\tWHERE m.measurement_concept_id =  3005770\r\n\t\tAND m.unit_concept_id = 44777614\r\n\t\tAND m.value_as_number IS NOT NULL\r\n\t\tAND m.value_as_number <      1.000\r\n\t) violated_rows\r\n) violated_row_count,\r\n( \r\n\tSELECT COUNT_BIG(*) AS num_rows\r\n\tFROM cdm_ibm_mdcd_v993.dbo.measurement m\r\n\t\r\n\tWHERE measurement_concept_id =  3005770\r\n\tAND unit_concept_id = 44777614\r\n\tAND value_as_number IS NOT NULL\r\n) denominator\r\n;","CHECK_NAME":"plausibleValueLow","CHECK_LEVEL":"CONCEPT","CHECK_DESCRIPTION":"For the combination of CONCEPT_ID  3005770 (Creatinine renal clearance in 24 hour) and UNIT_CONCEPT_ID 44777614 (milliliter per second), the number and percent of records that have a value less than      1.000.","CDM_TABLE_NAME":"MEASUREMENT","CDM_FIELD_NAME":"MEASUREMENT_CONCEPT_ID","CONCEPT_ID":" 3005770","UNIT_CONCEPT_ID":"44777614","SQL_FILE":"concept_plausible_value_low.sql","CATEGORY":"Plausibility","SUBCATEGORY":"Atemporal","CONTEXT":"Verification","checkId":1330,"FAILED":0,"THRESHOLD_VALUE":5,"_row":"18.205"},{"NUM_VIOLATED_ROWS":0,"PCT_VIOLATED_ROWS":0,"NUM_DENOMINATOR_ROWS":0,"EXECUTION_TIME":"1.046972 secs","QUERY_TEXT":"\r\n/*********\r\nCONCEPT LEVEL check:\r\nPLAUSIBLE_VALUE_LOW - find any MEASUREMENT records that have VALUE_AS_NUMBER with non-null value < plausible low value\r\n\r\nParameters used in this template:\r\ncdmDatabaseSchema = cdm_ibm_mdcd_v993.dbo\r\nconceptId =  3005785\r\nunitConceptId = 8842\r\nplausibleValueLow =      0.000\r\n\r\n**********/\r\n\r\n\r\nSELECT num_violated_rows, CASE WHEN denominator.num_rows = 0 THEN 0 ELSE 1.0*num_violated_rows/denominator.num_rows END  AS pct_violated_rows, \r\n  denominator.num_rows as num_denominator_rows\r\nFROM\r\n(\r\n\tSELECT COUNT_BIG(*) AS num_violated_rows\r\n\tFROM\r\n\t(\r\n\t\tSELECT m.* \r\n\t\tFROM cdm_ibm_mdcd_v993.dbo.measurement m\r\n\t\t\r\n\t\tWHERE m.measurement_concept_id =  3005785\r\n\t\tAND m.unit_concept_id = 8842\r\n\t\tAND m.value_as_number IS NOT NULL\r\n\t\tAND m.value_as_number <      0.000\r\n\t) violated_rows\r\n) violated_row_count,\r\n( \r\n\tSELECT COUNT_BIG(*) AS num_rows\r\n\tFROM cdm_ibm_mdcd_v993.dbo.measurement m\r\n\t\r\n\tWHERE measurement_concept_id =  3005785\r\n\tAND unit_concept_id = 8842\r\n\tAND value_as_number IS NOT NULL\r\n) denominator\r\n;","CHECK_NAME":"plausibleValueLow","CHECK_LEVEL":"CONCEPT","CHECK_DESCRIPTION":"For the combination of CONCEPT_ID  3005785 (Creatine kinase.MB [Mass/volume] in Serum or Plasma) and UNIT_CONCEPT_ID 8842 (nanogram per milliliter), the number and percent of records that have a value less than      0.000.","CDM_TABLE_NAME":"MEASUREMENT","CDM_FIELD_NAME":"MEASUREMENT_CONCEPT_ID","CONCEPT_ID":" 3005785","UNIT_CONCEPT_ID":"8842","SQL_FILE":"concept_plausible_value_low.sql","CATEGORY":"Plausibility","SUBCATEGORY":"Atemporal","CONTEXT":"Verification","checkId":1331,"FAILED":0,"THRESHOLD_VALUE":5,"_row":"18.206"},{"NUM_VIOLATED_ROWS":0,"PCT_VIOLATED_ROWS":0,"NUM_DENOMINATOR_ROWS":0,"EXECUTION_TIME":"1.876947 secs","QUERY_TEXT":"\r\n/*********\r\nCONCEPT LEVEL check:\r\nPLAUSIBLE_VALUE_LOW - find any MEASUREMENT records that have VALUE_AS_NUMBER with non-null value < plausible low value\r\n\r\nParameters used in this template:\r\ncdmDatabaseSchema = cdm_ibm_mdcd_v993.dbo\r\nconceptId =  3006140\r\nunitConceptId = 8749\r\nplausibleValueLow =      1.000\r\n\r\n**********/\r\n\r\n\r\nSELECT num_violated_rows, CASE WHEN denominator.num_rows = 0 THEN 0 ELSE 1.0*num_violated_rows/denominator.num_rows END  AS pct_violated_rows, \r\n  denominator.num_rows as num_denominator_rows\r\nFROM\r\n(\r\n\tSELECT COUNT_BIG(*) AS num_violated_rows\r\n\tFROM\r\n\t(\r\n\t\tSELECT m.* \r\n\t\tFROM cdm_ibm_mdcd_v993.dbo.measurement m\r\n\t\t\r\n\t\tWHERE m.measurement_concept_id =  3006140\r\n\t\tAND m.unit_concept_id = 8749\r\n\t\tAND m.value_as_number IS NOT NULL\r\n\t\tAND m.value_as_number <      1.000\r\n\t) violated_rows\r\n) violated_row_count,\r\n( \r\n\tSELECT COUNT_BIG(*) AS num_rows\r\n\tFROM cdm_ibm_mdcd_v993.dbo.measurement m\r\n\t\r\n\tWHERE measurement_concept_id =  3006140\r\n\tAND unit_concept_id = 8749\r\n\tAND value_as_number IS NOT NULL\r\n) denominator\r\n;","CHECK_NAME":"plausibleValueLow","CHECK_LEVEL":"CONCEPT","CHECK_DESCRIPTION":"For the combination of CONCEPT_ID  3006140 (Bilirubin.total [Moles/volume] in Serum or Plasma) and UNIT_CONCEPT_ID 8749 (micromole per liter), the number and percent of records that have a value less than      1.000.","CDM_TABLE_NAME":"MEASUREMENT","CDM_FIELD_NAME":"MEASUREMENT_CONCEPT_ID","CONCEPT_ID":" 3006140","UNIT_CONCEPT_ID":"8749","SQL_FILE":"concept_plausible_value_low.sql","CATEGORY":"Plausibility","SUBCATEGORY":"Atemporal","CONTEXT":"Verification","checkId":1332,"FAILED":0,"THRESHOLD_VALUE":5,"_row":"18.207"},{"NUM_VIOLATED_ROWS":0,"PCT_VIOLATED_ROWS":0,"NUM_DENOMINATOR_ROWS":0,"EXECUTION_TIME":"1.919947 secs","QUERY_TEXT":"\r\n/*********\r\nCONCEPT LEVEL check:\r\nPLAUSIBLE_VALUE_LOW - find any MEASUREMENT records that have VALUE_AS_NUMBER with non-null value < plausible low value\r\n\r\nParameters used in this template:\r\ncdmDatabaseSchema = cdm_ibm_mdcd_v993.dbo\r\nconceptId =  3006140\r\nunitConceptId = 8840\r\nplausibleValueLow =      0.010\r\n\r\n**********/\r\n\r\n\r\nSELECT num_violated_rows, CASE WHEN denominator.num_rows = 0 THEN 0 ELSE 1.0*num_violated_rows/denominator.num_rows END  AS pct_violated_rows, \r\n  denominator.num_rows as num_denominator_rows\r\nFROM\r\n(\r\n\tSELECT COUNT_BIG(*) AS num_violated_rows\r\n\tFROM\r\n\t(\r\n\t\tSELECT m.* \r\n\t\tFROM cdm_ibm_mdcd_v993.dbo.measurement m\r\n\t\t\r\n\t\tWHERE m.measurement_concept_id =  3006140\r\n\t\tAND m.unit_concept_id = 8840\r\n\t\tAND m.value_as_number IS NOT NULL\r\n\t\tAND m.value_as_number <      0.010\r\n\t) violated_rows\r\n) violated_row_count,\r\n( \r\n\tSELECT COUNT_BIG(*) AS num_rows\r\n\tFROM cdm_ibm_mdcd_v993.dbo.measurement m\r\n\t\r\n\tWHERE measurement_concept_id =  3006140\r\n\tAND unit_concept_id = 8840\r\n\tAND value_as_number IS NOT NULL\r\n) denominator\r\n;","CHECK_NAME":"plausibleValueLow","CHECK_LEVEL":"CONCEPT","CHECK_DESCRIPTION":"For the combination of CONCEPT_ID  3006140 (Bilirubin.total [Moles/volume] in Serum or Plasma) and UNIT_CONCEPT_ID 8840 (milligram per deciliter), the number and percent of records that have a value less than      0.010.","CDM_TABLE_NAME":"MEASUREMENT","CDM_FIELD_NAME":"MEASUREMENT_CONCEPT_ID","CONCEPT_ID":" 3006140","UNIT_CONCEPT_ID":"8840","SQL_FILE":"concept_plausible_value_low.sql","CATEGORY":"Plausibility","SUBCATEGORY":"Atemporal","CONTEXT":"Verification","checkId":1333,"FAILED":0,"THRESHOLD_VALUE":5,"_row":"18.208"},{"NUM_VIOLATED_ROWS":0,"PCT_VIOLATED_ROWS":0,"NUM_DENOMINATOR_ROWS":0,"EXECUTION_TIME":"2.513933 secs","QUERY_TEXT":"\r\n/*********\r\nCONCEPT LEVEL check:\r\nPLAUSIBLE_VALUE_LOW - find any MEASUREMENT records that have VALUE_AS_NUMBER with non-null value < plausible low value\r\n\r\nParameters used in this template:\r\ncdmDatabaseSchema = cdm_ibm_mdcd_v993.dbo\r\nconceptId =  3006315\r\nunitConceptId = 8554\r\nplausibleValueLow =      0.000\r\n\r\n**********/\r\n\r\n\r\nSELECT num_violated_rows, CASE WHEN denominator.num_rows = 0 THEN 0 ELSE 1.0*num_violated_rows/denominator.num_rows END  AS pct_violated_rows, \r\n  denominator.num_rows as num_denominator_rows\r\nFROM\r\n(\r\n\tSELECT COUNT_BIG(*) AS num_violated_rows\r\n\tFROM\r\n\t(\r\n\t\tSELECT m.* \r\n\t\tFROM cdm_ibm_mdcd_v993.dbo.measurement m\r\n\t\t\r\n\t\tWHERE m.measurement_concept_id =  3006315\r\n\t\tAND m.unit_concept_id = 8554\r\n\t\tAND m.value_as_number IS NOT NULL\r\n\t\tAND m.value_as_number <      0.000\r\n\t) violated_rows\r\n) violated_row_count,\r\n( \r\n\tSELECT COUNT_BIG(*) AS num_rows\r\n\tFROM cdm_ibm_mdcd_v993.dbo.measurement m\r\n\t\r\n\tWHERE measurement_concept_id =  3006315\r\n\tAND unit_concept_id = 8554\r\n\tAND value_as_number IS NOT NULL\r\n) denominator\r\n;","CHECK_NAME":"plausibleValueLow","CHECK_LEVEL":"CONCEPT","CHECK_DESCRIPTION":"For the combination of CONCEPT_ID  3006315 (Basophils [#/volume] in Blood) and UNIT_CONCEPT_ID 8554 (percent), the number and percent of records that have a value less than      0.000.","CDM_TABLE_NAME":"MEASUREMENT","CDM_FIELD_NAME":"MEASUREMENT_CONCEPT_ID","CONCEPT_ID":" 3006315","UNIT_CONCEPT_ID":"8554","SQL_FILE":"concept_plausible_value_low.sql","CATEGORY":"Plausibility","SUBCATEGORY":"Atemporal","CONTEXT":"Verification","checkId":1334,"FAILED":0,"THRESHOLD_VALUE":5,"_row":"18.209"},{"NUM_VIOLATED_ROWS":0,"PCT_VIOLATED_ROWS":0,"NUM_DENOMINATOR_ROWS":0,"EXECUTION_TIME":"0.806974 secs","QUERY_TEXT":"\r\n/*********\r\nCONCEPT LEVEL check:\r\nPLAUSIBLE_VALUE_LOW - find any MEASUREMENT records that have VALUE_AS_NUMBER with non-null value < plausible low value\r\n\r\nParameters used in this template:\r\ncdmDatabaseSchema = cdm_ibm_mdcd_v993.dbo\r\nconceptId =  3006315\r\nunitConceptId = 8848\r\nplausibleValueLow =      0.010\r\n\r\n**********/\r\n\r\n\r\nSELECT num_violated_rows, CASE WHEN denominator.num_rows = 0 THEN 0 ELSE 1.0*num_violated_rows/denominator.num_rows END  AS pct_violated_rows, \r\n  denominator.num_rows as num_denominator_rows\r\nFROM\r\n(\r\n\tSELECT COUNT_BIG(*) AS num_violated_rows\r\n\tFROM\r\n\t(\r\n\t\tSELECT m.* \r\n\t\tFROM cdm_ibm_mdcd_v993.dbo.measurement m\r\n\t\t\r\n\t\tWHERE m.measurement_concept_id =  3006315\r\n\t\tAND m.unit_concept_id = 8848\r\n\t\tAND m.value_as_number IS NOT NULL\r\n\t\tAND m.value_as_number <      0.010\r\n\t) violated_rows\r\n) violated_row_count,\r\n( \r\n\tSELECT COUNT_BIG(*) AS num_rows\r\n\tFROM cdm_ibm_mdcd_v993.dbo.measurement m\r\n\t\r\n\tWHERE measurement_concept_id =  3006315\r\n\tAND unit_concept_id = 8848\r\n\tAND value_as_number IS NOT NULL\r\n) denominator\r\n;","CHECK_NAME":"plausibleValueLow","CHECK_LEVEL":"CONCEPT","CHECK_DESCRIPTION":"For the combination of CONCEPT_ID  3006315 (Basophils [#/volume] in Blood) and UNIT_CONCEPT_ID 8848 (thousand per microliter), the number and percent of records that have a value less than      0.010.","CDM_TABLE_NAME":"MEASUREMENT","CDM_FIELD_NAME":"MEASUREMENT_CONCEPT_ID","CONCEPT_ID":" 3006315","UNIT_CONCEPT_ID":"8848","SQL_FILE":"concept_plausible_value_low.sql","CATEGORY":"Plausibility","SUBCATEGORY":"Atemporal","CONTEXT":"Verification","checkId":1335,"FAILED":0,"THRESHOLD_VALUE":5,"_row":"18.210"},{"NUM_VIOLATED_ROWS":0,"PCT_VIOLATED_ROWS":0,"NUM_DENOMINATOR_ROWS":0,"EXECUTION_TIME":"2.027942 secs","QUERY_TEXT":"\r\n/*********\r\nCONCEPT LEVEL check:\r\nPLAUSIBLE_VALUE_LOW - find any MEASUREMENT records that have VALUE_AS_NUMBER with non-null value < plausible low value\r\n\r\nParameters used in this template:\r\ncdmDatabaseSchema = cdm_ibm_mdcd_v993.dbo\r\nconceptId =  3006315\r\nunitConceptId = 8961\r\nplausibleValueLow =      0.010\r\n\r\n**********/\r\n\r\n\r\nSELECT num_violated_rows, CASE WHEN denominator.num_rows = 0 THEN 0 ELSE 1.0*num_violated_rows/denominator.num_rows END  AS pct_violated_rows, \r\n  denominator.num_rows as num_denominator_rows\r\nFROM\r\n(\r\n\tSELECT COUNT_BIG(*) AS num_violated_rows\r\n\tFROM\r\n\t(\r\n\t\tSELECT m.* \r\n\t\tFROM cdm_ibm_mdcd_v993.dbo.measurement m\r\n\t\t\r\n\t\tWHERE m.measurement_concept_id =  3006315\r\n\t\tAND m.unit_concept_id = 8961\r\n\t\tAND m.value_as_number IS NOT NULL\r\n\t\tAND m.value_as_number <      0.010\r\n\t) violated_rows\r\n) violated_row_count,\r\n( \r\n\tSELECT COUNT_BIG(*) AS num_rows\r\n\tFROM cdm_ibm_mdcd_v993.dbo.measurement m\r\n\t\r\n\tWHERE measurement_concept_id =  3006315\r\n\tAND unit_concept_id = 8961\r\n\tAND value_as_number IS NOT NULL\r\n) denominator\r\n;","CHECK_NAME":"plausibleValueLow","CHECK_LEVEL":"CONCEPT","CHECK_DESCRIPTION":"For the combination of CONCEPT_ID  3006315 (Basophils [#/volume] in Blood) and UNIT_CONCEPT_ID 8961 (thousand per cubic millimeter), the number and percent of records that have a value less than      0.010.","CDM_TABLE_NAME":"MEASUREMENT","CDM_FIELD_NAME":"MEASUREMENT_CONCEPT_ID","CONCEPT_ID":" 3006315","UNIT_CONCEPT_ID":"8961","SQL_FILE":"concept_plausible_value_low.sql","CATEGORY":"Plausibility","SUBCATEGORY":"Atemporal","CONTEXT":"Verification","checkId":1336,"FAILED":0,"THRESHOLD_VALUE":5,"_row":"18.211"},{"NUM_VIOLATED_ROWS":0,"PCT_VIOLATED_ROWS":0,"NUM_DENOMINATOR_ROWS":0,"EXECUTION_TIME":"1.232971 secs","QUERY_TEXT":"\r\n/*********\r\nCONCEPT LEVEL check:\r\nPLAUSIBLE_VALUE_LOW - find any MEASUREMENT records that have VALUE_AS_NUMBER with non-null value < plausible low value\r\n\r\nParameters used in this template:\r\ncdmDatabaseSchema = cdm_ibm_mdcd_v993.dbo\r\nconceptId =  3006315\r\nunitConceptId = 9435\r\nplausibleValueLow =      0.010\r\n\r\n**********/\r\n\r\n\r\nSELECT num_violated_rows, CASE WHEN denominator.num_rows = 0 THEN 0 ELSE 1.0*num_violated_rows/denominator.num_rows END  AS pct_violated_rows, \r\n  denominator.num_rows as num_denominator_rows\r\nFROM\r\n(\r\n\tSELECT COUNT_BIG(*) AS num_violated_rows\r\n\tFROM\r\n\t(\r\n\t\tSELECT m.* \r\n\t\tFROM cdm_ibm_mdcd_v993.dbo.measurement m\r\n\t\t\r\n\t\tWHERE m.measurement_concept_id =  3006315\r\n\t\tAND m.unit_concept_id = 9435\r\n\t\tAND m.value_as_number IS NOT NULL\r\n\t\tAND m.value_as_number <      0.010\r\n\t) violated_rows\r\n) violated_row_count,\r\n( \r\n\tSELECT COUNT_BIG(*) AS num_rows\r\n\tFROM cdm_ibm_mdcd_v993.dbo.measurement m\r\n\t\r\n\tWHERE measurement_concept_id =  3006315\r\n\tAND unit_concept_id = 9435\r\n\tAND value_as_number IS NOT NULL\r\n) denominator\r\n;","CHECK_NAME":"plausibleValueLow","CHECK_LEVEL":"CONCEPT","CHECK_DESCRIPTION":"For the combination of CONCEPT_ID  3006315 (Basophils [#/volume] in Blood) and UNIT_CONCEPT_ID 9435 (thousand per liter), the number and percent of records that have a value less than      0.010.","CDM_TABLE_NAME":"MEASUREMENT","CDM_FIELD_NAME":"MEASUREMENT_CONCEPT_ID","CONCEPT_ID":" 3006315","UNIT_CONCEPT_ID":"9435","SQL_FILE":"concept_plausible_value_low.sql","CATEGORY":"Plausibility","SUBCATEGORY":"Atemporal","CONTEXT":"Verification","checkId":1337,"FAILED":0,"THRESHOLD_VALUE":5,"_row":"18.212"},{"NUM_VIOLATED_ROWS":0,"PCT_VIOLATED_ROWS":0,"NUM_DENOMINATOR_ROWS":0,"EXECUTION_TIME":"0.901969 secs","QUERY_TEXT":"\r\n/*********\r\nCONCEPT LEVEL check:\r\nPLAUSIBLE_VALUE_LOW - find any MEASUREMENT records that have VALUE_AS_NUMBER with non-null value < plausible low value\r\n\r\nParameters used in this template:\r\ncdmDatabaseSchema = cdm_ibm_mdcd_v993.dbo\r\nconceptId =  3006504\r\nunitConceptId = 8554\r\nplausibleValueLow =      0.000\r\n\r\n**********/\r\n\r\n\r\nSELECT num_violated_rows, CASE WHEN denominator.num_rows = 0 THEN 0 ELSE 1.0*num_violated_rows/denominator.num_rows END  AS pct_violated_rows, \r\n  denominator.num_rows as num_denominator_rows\r\nFROM\r\n(\r\n\tSELECT COUNT_BIG(*) AS num_violated_rows\r\n\tFROM\r\n\t(\r\n\t\tSELECT m.* \r\n\t\tFROM cdm_ibm_mdcd_v993.dbo.measurement m\r\n\t\t\r\n\t\tWHERE m.measurement_concept_id =  3006504\r\n\t\tAND m.unit_concept_id = 8554\r\n\t\tAND m.value_as_number IS NOT NULL\r\n\t\tAND m.value_as_number <      0.000\r\n\t) violated_rows\r\n) violated_row_count,\r\n( \r\n\tSELECT COUNT_BIG(*) AS num_rows\r\n\tFROM cdm_ibm_mdcd_v993.dbo.measurement m\r\n\t\r\n\tWHERE measurement_concept_id =  3006504\r\n\tAND unit_concept_id = 8554\r\n\tAND value_as_number IS NOT NULL\r\n) denominator\r\n;","CHECK_NAME":"plausibleValueLow","CHECK_LEVEL":"CONCEPT","CHECK_DESCRIPTION":"For the combination of CONCEPT_ID  3006504 (Eosinophils/100 leukocytes in Blood) and UNIT_CONCEPT_ID 8554 (percent), the number and percent of records that have a value less than      0.000.","CDM_TABLE_NAME":"MEASUREMENT","CDM_FIELD_NAME":"MEASUREMENT_CONCEPT_ID","CONCEPT_ID":" 3006504","UNIT_CONCEPT_ID":"8554","SQL_FILE":"concept_plausible_value_low.sql","CATEGORY":"Plausibility","SUBCATEGORY":"Atemporal","CONTEXT":"Verification","checkId":1338,"FAILED":0,"THRESHOLD_VALUE":5,"_row":"18.213"},{"NUM_VIOLATED_ROWS":0,"PCT_VIOLATED_ROWS":0,"NUM_DENOMINATOR_ROWS":0,"EXECUTION_TIME":"0.807967 secs","QUERY_TEXT":"\r\n/*********\r\nCONCEPT LEVEL check:\r\nPLAUSIBLE_VALUE_LOW - find any MEASUREMENT records that have VALUE_AS_NUMBER with non-null value < plausible low value\r\n\r\nParameters used in this template:\r\ncdmDatabaseSchema = cdm_ibm_mdcd_v993.dbo\r\nconceptId =  3006504\r\nunitConceptId = 8647\r\nplausibleValueLow =      0.000\r\n\r\n**********/\r\n\r\n\r\nSELECT num_violated_rows, CASE WHEN denominator.num_rows = 0 THEN 0 ELSE 1.0*num_violated_rows/denominator.num_rows END  AS pct_violated_rows, \r\n  denominator.num_rows as num_denominator_rows\r\nFROM\r\n(\r\n\tSELECT COUNT_BIG(*) AS num_violated_rows\r\n\tFROM\r\n\t(\r\n\t\tSELECT m.* \r\n\t\tFROM cdm_ibm_mdcd_v993.dbo.measurement m\r\n\t\t\r\n\t\tWHERE m.measurement_concept_id =  3006504\r\n\t\tAND m.unit_concept_id = 8647\r\n\t\tAND m.value_as_number IS NOT NULL\r\n\t\tAND m.value_as_number <      0.000\r\n\t) violated_rows\r\n) violated_row_count,\r\n( \r\n\tSELECT COUNT_BIG(*) AS num_rows\r\n\tFROM cdm_ibm_mdcd_v993.dbo.measurement m\r\n\t\r\n\tWHERE measurement_concept_id =  3006504\r\n\tAND unit_concept_id = 8647\r\n\tAND value_as_number IS NOT NULL\r\n) denominator\r\n;","CHECK_NAME":"plausibleValueLow","CHECK_LEVEL":"CONCEPT","CHECK_DESCRIPTION":"For the combination of CONCEPT_ID  3006504 (Eosinophils/100 leukocytes in Blood) and UNIT_CONCEPT_ID 8647 (per microliter), the number and percent of records that have a value less than      0.000.","CDM_TABLE_NAME":"MEASUREMENT","CDM_FIELD_NAME":"MEASUREMENT_CONCEPT_ID","CONCEPT_ID":" 3006504","UNIT_CONCEPT_ID":"8647","SQL_FILE":"concept_plausible_value_low.sql","CATEGORY":"Plausibility","SUBCATEGORY":"Atemporal","CONTEXT":"Verification","checkId":1339,"FAILED":0,"THRESHOLD_VALUE":5,"_row":"18.214"},{"NUM_VIOLATED_ROWS":0,"PCT_VIOLATED_ROWS":0,"NUM_DENOMINATOR_ROWS":0,"EXECUTION_TIME":"1.473946 secs","QUERY_TEXT":"\r\n/*********\r\nCONCEPT LEVEL check:\r\nPLAUSIBLE_VALUE_LOW - find any MEASUREMENT records that have VALUE_AS_NUMBER with non-null value < plausible low value\r\n\r\nParameters used in this template:\r\ncdmDatabaseSchema = cdm_ibm_mdcd_v993.dbo\r\nconceptId =  3006504\r\nunitConceptId = 8686\r\nplausibleValueLow =      0.000\r\n\r\n**********/\r\n\r\n\r\nSELECT num_violated_rows, CASE WHEN denominator.num_rows = 0 THEN 0 ELSE 1.0*num_violated_rows/denominator.num_rows END  AS pct_violated_rows, \r\n  denominator.num_rows as num_denominator_rows\r\nFROM\r\n(\r\n\tSELECT COUNT_BIG(*) AS num_violated_rows\r\n\tFROM\r\n\t(\r\n\t\tSELECT m.* \r\n\t\tFROM cdm_ibm_mdcd_v993.dbo.measurement m\r\n\t\t\r\n\t\tWHERE m.measurement_concept_id =  3006504\r\n\t\tAND m.unit_concept_id = 8686\r\n\t\tAND m.value_as_number IS NOT NULL\r\n\t\tAND m.value_as_number <      0.000\r\n\t) violated_rows\r\n) violated_row_count,\r\n( \r\n\tSELECT COUNT_BIG(*) AS num_rows\r\n\tFROM cdm_ibm_mdcd_v993.dbo.measurement m\r\n\t\r\n\tWHERE measurement_concept_id =  3006504\r\n\tAND unit_concept_id = 8686\r\n\tAND value_as_number IS NOT NULL\r\n) denominator\r\n;","CHECK_NAME":"plausibleValueLow","CHECK_LEVEL":"CONCEPT","CHECK_DESCRIPTION":"For the combination of CONCEPT_ID  3006504 (Eosinophils/100 leukocytes in Blood) and UNIT_CONCEPT_ID 8686 (cubic millimeter), the number and percent of records that have a value less than      0.000.","CDM_TABLE_NAME":"MEASUREMENT","CDM_FIELD_NAME":"MEASUREMENT_CONCEPT_ID","CONCEPT_ID":" 3006504","UNIT_CONCEPT_ID":"8686","SQL_FILE":"concept_plausible_value_low.sql","CATEGORY":"Plausibility","SUBCATEGORY":"Atemporal","CONTEXT":"Verification","checkId":1340,"FAILED":0,"THRESHOLD_VALUE":5,"_row":"18.215"},{"NUM_VIOLATED_ROWS":0,"PCT_VIOLATED_ROWS":0,"NUM_DENOMINATOR_ROWS":0,"EXECUTION_TIME":"2.141943 secs","QUERY_TEXT":"\r\n/*********\r\nCONCEPT LEVEL check:\r\nPLAUSIBLE_VALUE_LOW - find any MEASUREMENT records that have VALUE_AS_NUMBER with non-null value < plausible low value\r\n\r\nParameters used in this template:\r\ncdmDatabaseSchema = cdm_ibm_mdcd_v993.dbo\r\nconceptId =  3006504\r\nunitConceptId = 9234\r\nplausibleValueLow =      0.000\r\n\r\n**********/\r\n\r\n\r\nSELECT num_violated_rows, CASE WHEN denominator.num_rows = 0 THEN 0 ELSE 1.0*num_violated_rows/denominator.num_rows END  AS pct_violated_rows, \r\n  denominator.num_rows as num_denominator_rows\r\nFROM\r\n(\r\n\tSELECT COUNT_BIG(*) AS num_violated_rows\r\n\tFROM\r\n\t(\r\n\t\tSELECT m.* \r\n\t\tFROM cdm_ibm_mdcd_v993.dbo.measurement m\r\n\t\t\r\n\t\tWHERE m.measurement_concept_id =  3006504\r\n\t\tAND m.unit_concept_id = 9234\r\n\t\tAND m.value_as_number IS NOT NULL\r\n\t\tAND m.value_as_number <      0.000\r\n\t) violated_rows\r\n) violated_row_count,\r\n( \r\n\tSELECT COUNT_BIG(*) AS num_rows\r\n\tFROM cdm_ibm_mdcd_v993.dbo.measurement m\r\n\t\r\n\tWHERE measurement_concept_id =  3006504\r\n\tAND unit_concept_id = 9234\r\n\tAND value_as_number IS NOT NULL\r\n) denominator\r\n;","CHECK_NAME":"plausibleValueLow","CHECK_LEVEL":"CONCEPT","CHECK_DESCRIPTION":"For the combination of CONCEPT_ID  3006504 (Eosinophils/100 leukocytes in Blood) and UNIT_CONCEPT_ID 9234 (volume percent), the number and percent of records that have a value less than      0.000.","CDM_TABLE_NAME":"MEASUREMENT","CDM_FIELD_NAME":"MEASUREMENT_CONCEPT_ID","CONCEPT_ID":" 3006504","UNIT_CONCEPT_ID":"9234","SQL_FILE":"concept_plausible_value_low.sql","CATEGORY":"Plausibility","SUBCATEGORY":"Atemporal","CONTEXT":"Verification","checkId":1341,"FAILED":0,"THRESHOLD_VALUE":5,"_row":"18.216"},{"NUM_VIOLATED_ROWS":0,"PCT_VIOLATED_ROWS":0,"NUM_DENOMINATOR_ROWS":0,"EXECUTION_TIME":"0.948921 secs","QUERY_TEXT":"\r\n/*********\r\nCONCEPT LEVEL check:\r\nPLAUSIBLE_VALUE_LOW - find any MEASUREMENT records that have VALUE_AS_NUMBER with non-null value < plausible low value\r\n\r\nParameters used in this template:\r\ncdmDatabaseSchema = cdm_ibm_mdcd_v993.dbo\r\nconceptId =  3006504\r\nunitConceptId = 9665\r\nplausibleValueLow =      0.000\r\n\r\n**********/\r\n\r\n\r\nSELECT num_violated_rows, CASE WHEN denominator.num_rows = 0 THEN 0 ELSE 1.0*num_violated_rows/denominator.num_rows END  AS pct_violated_rows, \r\n  denominator.num_rows as num_denominator_rows\r\nFROM\r\n(\r\n\tSELECT COUNT_BIG(*) AS num_violated_rows\r\n\tFROM\r\n\t(\r\n\t\tSELECT m.* \r\n\t\tFROM cdm_ibm_mdcd_v993.dbo.measurement m\r\n\t\t\r\n\t\tWHERE m.measurement_concept_id =  3006504\r\n\t\tAND m.unit_concept_id = 9665\r\n\t\tAND m.value_as_number IS NOT NULL\r\n\t\tAND m.value_as_number <      0.000\r\n\t) violated_rows\r\n) violated_row_count,\r\n( \r\n\tSELECT COUNT_BIG(*) AS num_rows\r\n\tFROM cdm_ibm_mdcd_v993.dbo.measurement m\r\n\t\r\n\tWHERE measurement_concept_id =  3006504\r\n\tAND unit_concept_id = 9665\r\n\tAND value_as_number IS NOT NULL\r\n) denominator\r\n;","CHECK_NAME":"plausibleValueLow","CHECK_LEVEL":"CONCEPT","CHECK_DESCRIPTION":"For the combination of CONCEPT_ID  3006504 (Eosinophils/100 leukocytes in Blood) and UNIT_CONCEPT_ID 9665 (microliter), the number and percent of records that have a value less than      0.000.","CDM_TABLE_NAME":"MEASUREMENT","CDM_FIELD_NAME":"MEASUREMENT_CONCEPT_ID","CONCEPT_ID":" 3006504","UNIT_CONCEPT_ID":"9665","SQL_FILE":"concept_plausible_value_low.sql","CATEGORY":"Plausibility","SUBCATEGORY":"Atemporal","CONTEXT":"Verification","checkId":1342,"FAILED":0,"THRESHOLD_VALUE":5,"_row":"18.217"},{"NUM_VIOLATED_ROWS":0,"PCT_VIOLATED_ROWS":0,"NUM_DENOMINATOR_ROWS":0,"EXECUTION_TIME":"1.473964 secs","QUERY_TEXT":"\r\n/*********\r\nCONCEPT LEVEL check:\r\nPLAUSIBLE_VALUE_LOW - find any MEASUREMENT records that have VALUE_AS_NUMBER with non-null value < plausible low value\r\n\r\nParameters used in this template:\r\ncdmDatabaseSchema = cdm_ibm_mdcd_v993.dbo\r\nconceptId =  3006576\r\nunitConceptId = 8753\r\nplausibleValueLow =     18.000\r\n\r\n**********/\r\n\r\n\r\nSELECT num_violated_rows, CASE WHEN denominator.num_rows = 0 THEN 0 ELSE 1.0*num_violated_rows/denominator.num_rows END  AS pct_violated_rows, \r\n  denominator.num_rows as num_denominator_rows\r\nFROM\r\n(\r\n\tSELECT COUNT_BIG(*) AS num_violated_rows\r\n\tFROM\r\n\t(\r\n\t\tSELECT m.* \r\n\t\tFROM cdm_ibm_mdcd_v993.dbo.measurement m\r\n\t\t\r\n\t\tWHERE m.measurement_concept_id =  3006576\r\n\t\tAND m.unit_concept_id = 8753\r\n\t\tAND m.value_as_number IS NOT NULL\r\n\t\tAND m.value_as_number <     18.000\r\n\t) violated_rows\r\n) violated_row_count,\r\n( \r\n\tSELECT COUNT_BIG(*) AS num_rows\r\n\tFROM cdm_ibm_mdcd_v993.dbo.measurement m\r\n\t\r\n\tWHERE measurement_concept_id =  3006576\r\n\tAND unit_concept_id = 8753\r\n\tAND value_as_number IS NOT NULL\r\n) denominator\r\n;","CHECK_NAME":"plausibleValueLow","CHECK_LEVEL":"CONCEPT","CHECK_DESCRIPTION":"For the combination of CONCEPT_ID  3006576 (Bicarbonate [Moles/volume] in Blood) and UNIT_CONCEPT_ID 8753 (millimole per liter), the number and percent of records that have a value less than     18.000.","CDM_TABLE_NAME":"MEASUREMENT","CDM_FIELD_NAME":"MEASUREMENT_CONCEPT_ID","CONCEPT_ID":" 3006576","UNIT_CONCEPT_ID":"8753","SQL_FILE":"concept_plausible_value_low.sql","CATEGORY":"Plausibility","SUBCATEGORY":"Atemporal","CONTEXT":"Verification","checkId":1343,"FAILED":0,"THRESHOLD_VALUE":5,"_row":"18.218"},{"NUM_VIOLATED_ROWS":0,"PCT_VIOLATED_ROWS":0,"NUM_DENOMINATOR_ROWS":0,"EXECUTION_TIME":"2.560924 secs","QUERY_TEXT":"\r\n/*********\r\nCONCEPT LEVEL check:\r\nPLAUSIBLE_VALUE_LOW - find any MEASUREMENT records that have VALUE_AS_NUMBER with non-null value < plausible low value\r\n\r\nParameters used in this template:\r\ncdmDatabaseSchema = cdm_ibm_mdcd_v993.dbo\r\nconceptId =  3006576\r\nunitConceptId = 9556\r\nplausibleValueLow =      1.000\r\n\r\n**********/\r\n\r\n\r\nSELECT num_violated_rows, CASE WHEN denominator.num_rows = 0 THEN 0 ELSE 1.0*num_violated_rows/denominator.num_rows END  AS pct_violated_rows, \r\n  denominator.num_rows as num_denominator_rows\r\nFROM\r\n(\r\n\tSELECT COUNT_BIG(*) AS num_violated_rows\r\n\tFROM\r\n\t(\r\n\t\tSELECT m.* \r\n\t\tFROM cdm_ibm_mdcd_v993.dbo.measurement m\r\n\t\t\r\n\t\tWHERE m.measurement_concept_id =  3006576\r\n\t\tAND m.unit_concept_id = 9556\r\n\t\tAND m.value_as_number IS NOT NULL\r\n\t\tAND m.value_as_number <      1.000\r\n\t) violated_rows\r\n) violated_row_count,\r\n( \r\n\tSELECT COUNT_BIG(*) AS num_rows\r\n\tFROM cdm_ibm_mdcd_v993.dbo.measurement m\r\n\t\r\n\tWHERE measurement_concept_id =  3006576\r\n\tAND unit_concept_id = 9556\r\n\tAND value_as_number IS NOT NULL\r\n) denominator\r\n;","CHECK_NAME":"plausibleValueLow","CHECK_LEVEL":"CONCEPT","CHECK_DESCRIPTION":"For the combination of CONCEPT_ID  3006576 (Bicarbonate [Moles/volume] in Blood) and UNIT_CONCEPT_ID 9556 (milliequivalent per kilogram), the number and percent of records that have a value less than      1.000.","CDM_TABLE_NAME":"MEASUREMENT","CDM_FIELD_NAME":"MEASUREMENT_CONCEPT_ID","CONCEPT_ID":" 3006576","UNIT_CONCEPT_ID":"9556","SQL_FILE":"concept_plausible_value_low.sql","CATEGORY":"Plausibility","SUBCATEGORY":"Atemporal","CONTEXT":"Verification","checkId":1344,"FAILED":0,"THRESHOLD_VALUE":5,"_row":"18.219"},{"NUM_VIOLATED_ROWS":0,"PCT_VIOLATED_ROWS":0,"NUM_DENOMINATOR_ROWS":0,"EXECUTION_TIME":"2.585933 secs","QUERY_TEXT":"\r\n/*********\r\nCONCEPT LEVEL check:\r\nPLAUSIBLE_VALUE_LOW - find any MEASUREMENT records that have VALUE_AS_NUMBER with non-null value < plausible low value\r\n\r\nParameters used in this template:\r\ncdmDatabaseSchema = cdm_ibm_mdcd_v993.dbo\r\nconceptId =  3006576\r\nunitConceptId = 9557\r\nplausibleValueLow =     17.000\r\n\r\n**********/\r\n\r\n\r\nSELECT num_violated_rows, CASE WHEN denominator.num_rows = 0 THEN 0 ELSE 1.0*num_violated_rows/denominator.num_rows END  AS pct_violated_rows, \r\n  denominator.num_rows as num_denominator_rows\r\nFROM\r\n(\r\n\tSELECT COUNT_BIG(*) AS num_violated_rows\r\n\tFROM\r\n\t(\r\n\t\tSELECT m.* \r\n\t\tFROM cdm_ibm_mdcd_v993.dbo.measurement m\r\n\t\t\r\n\t\tWHERE m.measurement_concept_id =  3006576\r\n\t\tAND m.unit_concept_id = 9557\r\n\t\tAND m.value_as_number IS NOT NULL\r\n\t\tAND m.value_as_number <     17.000\r\n\t) violated_rows\r\n) violated_row_count,\r\n( \r\n\tSELECT COUNT_BIG(*) AS num_rows\r\n\tFROM cdm_ibm_mdcd_v993.dbo.measurement m\r\n\t\r\n\tWHERE measurement_concept_id =  3006576\r\n\tAND unit_concept_id = 9557\r\n\tAND value_as_number IS NOT NULL\r\n) denominator\r\n;","CHECK_NAME":"plausibleValueLow","CHECK_LEVEL":"CONCEPT","CHECK_DESCRIPTION":"For the combination of CONCEPT_ID  3006576 (Bicarbonate [Moles/volume] in Blood) and UNIT_CONCEPT_ID 9557 (milliequivalent per liter), the number and percent of records that have a value less than     17.000.","CDM_TABLE_NAME":"MEASUREMENT","CDM_FIELD_NAME":"MEASUREMENT_CONCEPT_ID","CONCEPT_ID":" 3006576","UNIT_CONCEPT_ID":"9557","SQL_FILE":"concept_plausible_value_low.sql","CATEGORY":"Plausibility","SUBCATEGORY":"Atemporal","CONTEXT":"Verification","checkId":1345,"FAILED":0,"THRESHOLD_VALUE":5,"_row":"18.220"},{"NUM_VIOLATED_ROWS":0,"PCT_VIOLATED_ROWS":0,"NUM_DENOMINATOR_ROWS":0,"EXECUTION_TIME":"2.023945 secs","QUERY_TEXT":"\r\n/*********\r\nCONCEPT LEVEL check:\r\nPLAUSIBLE_VALUE_LOW - find any MEASUREMENT records that have VALUE_AS_NUMBER with non-null value < plausible low value\r\n\r\nParameters used in this template:\r\ncdmDatabaseSchema = cdm_ibm_mdcd_v993.dbo\r\nconceptId =  3006717\r\nunitConceptId = 8840\r\nplausibleValueLow =      1.000\r\n\r\n**********/\r\n\r\n\r\nSELECT num_violated_rows, CASE WHEN denominator.num_rows = 0 THEN 0 ELSE 1.0*num_violated_rows/denominator.num_rows END  AS pct_violated_rows, \r\n  denominator.num_rows as num_denominator_rows\r\nFROM\r\n(\r\n\tSELECT COUNT_BIG(*) AS num_violated_rows\r\n\tFROM\r\n\t(\r\n\t\tSELECT m.* \r\n\t\tFROM cdm_ibm_mdcd_v993.dbo.measurement m\r\n\t\t\r\n\t\tWHERE m.measurement_concept_id =  3006717\r\n\t\tAND m.unit_concept_id = 8840\r\n\t\tAND m.value_as_number IS NOT NULL\r\n\t\tAND m.value_as_number <      1.000\r\n\t) violated_rows\r\n) violated_row_count,\r\n( \r\n\tSELECT COUNT_BIG(*) AS num_rows\r\n\tFROM cdm_ibm_mdcd_v993.dbo.measurement m\r\n\t\r\n\tWHERE measurement_concept_id =  3006717\r\n\tAND unit_concept_id = 8840\r\n\tAND value_as_number IS NOT NULL\r\n) denominator\r\n;","CHECK_NAME":"plausibleValueLow","CHECK_LEVEL":"CONCEPT","CHECK_DESCRIPTION":"For the combination of CONCEPT_ID  3006717 (Glucose [Mass/volume] in Serum or Plasma --2 hours post 100 g glucose PO) and UNIT_CONCEPT_ID 8840 (milligram per deciliter), the number and percent of records that have a value less than      1.000.","CDM_TABLE_NAME":"MEASUREMENT","CDM_FIELD_NAME":"MEASUREMENT_CONCEPT_ID","CONCEPT_ID":" 3006717","UNIT_CONCEPT_ID":"8840","SQL_FILE":"concept_plausible_value_low.sql","CATEGORY":"Plausibility","SUBCATEGORY":"Atemporal","CONTEXT":"Verification","checkId":1346,"FAILED":0,"THRESHOLD_VALUE":5,"_row":"18.221"},{"NUM_VIOLATED_ROWS":0,"PCT_VIOLATED_ROWS":0,"NUM_DENOMINATOR_ROWS":0,"EXECUTION_TIME":"2.399920 secs","QUERY_TEXT":"\r\n/*********\r\nCONCEPT LEVEL check:\r\nPLAUSIBLE_VALUE_LOW - find any MEASUREMENT records that have VALUE_AS_NUMBER with non-null value < plausible low value\r\n\r\nParameters used in this template:\r\ncdmDatabaseSchema = cdm_ibm_mdcd_v993.dbo\r\nconceptId =  3006734\r\nunitConceptId = 8554\r\nplausibleValueLow =      0.000\r\n\r\n**********/\r\n\r\n\r\nSELECT num_violated_rows, CASE WHEN denominator.num_rows = 0 THEN 0 ELSE 1.0*num_violated_rows/denominator.num_rows END  AS pct_violated_rows, \r\n  denominator.num_rows as num_denominator_rows\r\nFROM\r\n(\r\n\tSELECT COUNT_BIG(*) AS num_violated_rows\r\n\tFROM\r\n\t(\r\n\t\tSELECT m.* \r\n\t\tFROM cdm_ibm_mdcd_v993.dbo.measurement m\r\n\t\t\r\n\t\tWHERE m.measurement_concept_id =  3006734\r\n\t\tAND m.unit_concept_id = 8554\r\n\t\tAND m.value_as_number IS NOT NULL\r\n\t\tAND m.value_as_number <      0.000\r\n\t) violated_rows\r\n) violated_row_count,\r\n( \r\n\tSELECT COUNT_BIG(*) AS num_rows\r\n\tFROM cdm_ibm_mdcd_v993.dbo.measurement m\r\n\t\r\n\tWHERE measurement_concept_id =  3006734\r\n\tAND unit_concept_id = 8554\r\n\tAND value_as_number IS NOT NULL\r\n) denominator\r\n;","CHECK_NAME":"plausibleValueLow","CHECK_LEVEL":"CONCEPT","CHECK_DESCRIPTION":"For the combination of CONCEPT_ID  3006734 (White Oak IgE Ab [Units/volume] in Serum) and UNIT_CONCEPT_ID 8554 (percent), the number and percent of records that have a value less than      0.000.","CDM_TABLE_NAME":"MEASUREMENT","CDM_FIELD_NAME":"MEASUREMENT_CONCEPT_ID","CONCEPT_ID":" 3006734","UNIT_CONCEPT_ID":"8554","SQL_FILE":"concept_plausible_value_low.sql","CATEGORY":"Plausibility","SUBCATEGORY":"Atemporal","CONTEXT":"Verification","checkId":1347,"FAILED":0,"THRESHOLD_VALUE":5,"_row":"18.222"},{"NUM_VIOLATED_ROWS":0,"PCT_VIOLATED_ROWS":0,"NUM_DENOMINATOR_ROWS":0,"EXECUTION_TIME":"3.827900 secs","QUERY_TEXT":"\r\n/*********\r\nCONCEPT LEVEL check:\r\nPLAUSIBLE_VALUE_LOW - find any MEASUREMENT records that have VALUE_AS_NUMBER with non-null value < plausible low value\r\n\r\nParameters used in this template:\r\ncdmDatabaseSchema = cdm_ibm_mdcd_v993.dbo\r\nconceptId =  3006906\r\nunitConceptId = 8753\r\nplausibleValueLow =      2.000\r\n\r\n**********/\r\n\r\n\r\nSELECT num_violated_rows, CASE WHEN denominator.num_rows = 0 THEN 0 ELSE 1.0*num_violated_rows/denominator.num_rows END  AS pct_violated_rows, \r\n  denominator.num_rows as num_denominator_rows\r\nFROM\r\n(\r\n\tSELECT COUNT_BIG(*) AS num_violated_rows\r\n\tFROM\r\n\t(\r\n\t\tSELECT m.* \r\n\t\tFROM cdm_ibm_mdcd_v993.dbo.measurement m\r\n\t\t\r\n\t\tWHERE m.measurement_concept_id =  3006906\r\n\t\tAND m.unit_concept_id = 8753\r\n\t\tAND m.value_as_number IS NOT NULL\r\n\t\tAND m.value_as_number <      2.000\r\n\t) violated_rows\r\n) violated_row_count,\r\n( \r\n\tSELECT COUNT_BIG(*) AS num_rows\r\n\tFROM cdm_ibm_mdcd_v993.dbo.measurement m\r\n\t\r\n\tWHERE measurement_concept_id =  3006906\r\n\tAND unit_concept_id = 8753\r\n\tAND value_as_number IS NOT NULL\r\n) denominator\r\n;","CHECK_NAME":"plausibleValueLow","CHECK_LEVEL":"CONCEPT","CHECK_DESCRIPTION":"For the combination of CONCEPT_ID  3006906 (Calcium [Mass/volume] in Serum or Plasma) and UNIT_CONCEPT_ID 8753 (millimole per liter), the number and percent of records that have a value less than      2.000.","CDM_TABLE_NAME":"MEASUREMENT","CDM_FIELD_NAME":"MEASUREMENT_CONCEPT_ID","CONCEPT_ID":" 3006906","UNIT_CONCEPT_ID":"8753","SQL_FILE":"concept_plausible_value_low.sql","CATEGORY":"Plausibility","SUBCATEGORY":"Atemporal","CONTEXT":"Verification","checkId":1348,"FAILED":0,"THRESHOLD_VALUE":5,"_row":"18.223"},{"NUM_VIOLATED_ROWS":0,"PCT_VIOLATED_ROWS":0,"NUM_DENOMINATOR_ROWS":0,"EXECUTION_TIME":"2.667928 secs","QUERY_TEXT":"\r\n/*********\r\nCONCEPT LEVEL check:\r\nPLAUSIBLE_VALUE_LOW - find any MEASUREMENT records that have VALUE_AS_NUMBER with non-null value < plausible low value\r\n\r\nParameters used in this template:\r\ncdmDatabaseSchema = cdm_ibm_mdcd_v993.dbo\r\nconceptId =  3006906\r\nunitConceptId = 8840\r\nplausibleValueLow =      7.000\r\n\r\n**********/\r\n\r\n\r\nSELECT num_violated_rows, CASE WHEN denominator.num_rows = 0 THEN 0 ELSE 1.0*num_violated_rows/denominator.num_rows END  AS pct_violated_rows, \r\n  denominator.num_rows as num_denominator_rows\r\nFROM\r\n(\r\n\tSELECT COUNT_BIG(*) AS num_violated_rows\r\n\tFROM\r\n\t(\r\n\t\tSELECT m.* \r\n\t\tFROM cdm_ibm_mdcd_v993.dbo.measurement m\r\n\t\t\r\n\t\tWHERE m.measurement_concept_id =  3006906\r\n\t\tAND m.unit_concept_id = 8840\r\n\t\tAND m.value_as_number IS NOT NULL\r\n\t\tAND m.value_as_number <      7.000\r\n\t) violated_rows\r\n) violated_row_count,\r\n( \r\n\tSELECT COUNT_BIG(*) AS num_rows\r\n\tFROM cdm_ibm_mdcd_v993.dbo.measurement m\r\n\t\r\n\tWHERE measurement_concept_id =  3006906\r\n\tAND unit_concept_id = 8840\r\n\tAND value_as_number IS NOT NULL\r\n) denominator\r\n;","CHECK_NAME":"plausibleValueLow","CHECK_LEVEL":"CONCEPT","CHECK_DESCRIPTION":"For the combination of CONCEPT_ID  3006906 (Calcium [Mass/volume] in Serum or Plasma) and UNIT_CONCEPT_ID 8840 (milligram per deciliter), the number and percent of records that have a value less than      7.000.","CDM_TABLE_NAME":"MEASUREMENT","CDM_FIELD_NAME":"MEASUREMENT_CONCEPT_ID","CONCEPT_ID":" 3006906","UNIT_CONCEPT_ID":"8840","SQL_FILE":"concept_plausible_value_low.sql","CATEGORY":"Plausibility","SUBCATEGORY":"Atemporal","CONTEXT":"Verification","checkId":1349,"FAILED":0,"THRESHOLD_VALUE":5,"_row":"18.224"},{"NUM_VIOLATED_ROWS":0,"PCT_VIOLATED_ROWS":0,"NUM_DENOMINATOR_ROWS":0,"EXECUTION_TIME":"1.099972 secs","QUERY_TEXT":"\r\n/*********\r\nCONCEPT LEVEL check:\r\nPLAUSIBLE_VALUE_LOW - find any MEASUREMENT records that have VALUE_AS_NUMBER with non-null value < plausible low value\r\n\r\nParameters used in this template:\r\ncdmDatabaseSchema = cdm_ibm_mdcd_v993.dbo\r\nconceptId =  3006906\r\nunitConceptId = 8845\r\nplausibleValueLow =      7.000\r\n\r\n**********/\r\n\r\n\r\nSELECT num_violated_rows, CASE WHEN denominator.num_rows = 0 THEN 0 ELSE 1.0*num_violated_rows/denominator.num_rows END  AS pct_violated_rows, \r\n  denominator.num_rows as num_denominator_rows\r\nFROM\r\n(\r\n\tSELECT COUNT_BIG(*) AS num_violated_rows\r\n\tFROM\r\n\t(\r\n\t\tSELECT m.* \r\n\t\tFROM cdm_ibm_mdcd_v993.dbo.measurement m\r\n\t\t\r\n\t\tWHERE m.measurement_concept_id =  3006906\r\n\t\tAND m.unit_concept_id = 8845\r\n\t\tAND m.value_as_number IS NOT NULL\r\n\t\tAND m.value_as_number <      7.000\r\n\t) violated_rows\r\n) violated_row_count,\r\n( \r\n\tSELECT COUNT_BIG(*) AS num_rows\r\n\tFROM cdm_ibm_mdcd_v993.dbo.measurement m\r\n\t\r\n\tWHERE measurement_concept_id =  3006906\r\n\tAND unit_concept_id = 8845\r\n\tAND value_as_number IS NOT NULL\r\n) denominator\r\n;","CHECK_NAME":"plausibleValueLow","CHECK_LEVEL":"CONCEPT","CHECK_DESCRIPTION":"For the combination of CONCEPT_ID  3006906 (Calcium [Mass/volume] in Serum or Plasma) and UNIT_CONCEPT_ID 8845 (picogram per milliliter), the number and percent of records that have a value less than      7.000.","CDM_TABLE_NAME":"MEASUREMENT","CDM_FIELD_NAME":"MEASUREMENT_CONCEPT_ID","CONCEPT_ID":" 3006906","UNIT_CONCEPT_ID":"8845","SQL_FILE":"concept_plausible_value_low.sql","CATEGORY":"Plausibility","SUBCATEGORY":"Atemporal","CONTEXT":"Verification","checkId":1350,"FAILED":0,"THRESHOLD_VALUE":5,"_row":"18.225"},{"NUM_VIOLATED_ROWS":0,"PCT_VIOLATED_ROWS":0,"NUM_DENOMINATOR_ROWS":0,"EXECUTION_TIME":"6.741819 secs","QUERY_TEXT":"\r\n/*********\r\nCONCEPT LEVEL check:\r\nPLAUSIBLE_VALUE_LOW - find any MEASUREMENT records that have VALUE_AS_NUMBER with non-null value < plausible low value\r\n\r\nParameters used in this template:\r\ncdmDatabaseSchema = cdm_ibm_mdcd_v993.dbo\r\nconceptId =  3006906\r\nunitConceptId = 8861\r\nplausibleValueLow =      7.000\r\n\r\n**********/\r\n\r\n\r\nSELECT num_violated_rows, CASE WHEN denominator.num_rows = 0 THEN 0 ELSE 1.0*num_violated_rows/denominator.num_rows END  AS pct_violated_rows, \r\n  denominator.num_rows as num_denominator_rows\r\nFROM\r\n(\r\n\tSELECT COUNT_BIG(*) AS num_violated_rows\r\n\tFROM\r\n\t(\r\n\t\tSELECT m.* \r\n\t\tFROM cdm_ibm_mdcd_v993.dbo.measurement m\r\n\t\t\r\n\t\tWHERE m.measurement_concept_id =  3006906\r\n\t\tAND m.unit_concept_id = 8861\r\n\t\tAND m.value_as_number IS NOT NULL\r\n\t\tAND m.value_as_number <      7.000\r\n\t) violated_rows\r\n) violated_row_count,\r\n( \r\n\tSELECT COUNT_BIG(*) AS num_rows\r\n\tFROM cdm_ibm_mdcd_v993.dbo.measurement m\r\n\t\r\n\tWHERE measurement_concept_id =  3006906\r\n\tAND unit_concept_id = 8861\r\n\tAND value_as_number IS NOT NULL\r\n) denominator\r\n;","CHECK_NAME":"plausibleValueLow","CHECK_LEVEL":"CONCEPT","CHECK_DESCRIPTION":"For the combination of CONCEPT_ID  3006906 (Calcium [Mass/volume] in Serum or Plasma) and UNIT_CONCEPT_ID 8861 (milligram per milliliter), the number and percent of records that have a value less than      7.000.","CDM_TABLE_NAME":"MEASUREMENT","CDM_FIELD_NAME":"MEASUREMENT_CONCEPT_ID","CONCEPT_ID":" 3006906","UNIT_CONCEPT_ID":"8861","SQL_FILE":"concept_plausible_value_low.sql","CATEGORY":"Plausibility","SUBCATEGORY":"Atemporal","CONTEXT":"Verification","checkId":1351,"FAILED":0,"THRESHOLD_VALUE":5,"_row":"18.226"},{"NUM_VIOLATED_ROWS":0,"PCT_VIOLATED_ROWS":0,"NUM_DENOMINATOR_ROWS":0,"EXECUTION_TIME":"2.186940 secs","QUERY_TEXT":"\r\n/*********\r\nCONCEPT LEVEL check:\r\nPLAUSIBLE_VALUE_LOW - find any MEASUREMENT records that have VALUE_AS_NUMBER with non-null value < plausible low value\r\n\r\nParameters used in this template:\r\ncdmDatabaseSchema = cdm_ibm_mdcd_v993.dbo\r\nconceptId =  3006923\r\nunitConceptId = 8554\r\nplausibleValueLow =      5.000\r\n\r\n**********/\r\n\r\n\r\nSELECT num_violated_rows, CASE WHEN denominator.num_rows = 0 THEN 0 ELSE 1.0*num_violated_rows/denominator.num_rows END  AS pct_violated_rows, \r\n  denominator.num_rows as num_denominator_rows\r\nFROM\r\n(\r\n\tSELECT COUNT_BIG(*) AS num_violated_rows\r\n\tFROM\r\n\t(\r\n\t\tSELECT m.* \r\n\t\tFROM cdm_ibm_mdcd_v993.dbo.measurement m\r\n\t\t\r\n\t\tWHERE m.measurement_concept_id =  3006923\r\n\t\tAND m.unit_concept_id = 8554\r\n\t\tAND m.value_as_number IS NOT NULL\r\n\t\tAND m.value_as_number <      5.000\r\n\t) violated_rows\r\n) violated_row_count,\r\n( \r\n\tSELECT COUNT_BIG(*) AS num_rows\r\n\tFROM cdm_ibm_mdcd_v993.dbo.measurement m\r\n\t\r\n\tWHERE measurement_concept_id =  3006923\r\n\tAND unit_concept_id = 8554\r\n\tAND value_as_number IS NOT NULL\r\n) denominator\r\n;","CHECK_NAME":"plausibleValueLow","CHECK_LEVEL":"CONCEPT","CHECK_DESCRIPTION":"For the combination of CONCEPT_ID  3006923 (Alanine aminotransferase [Enzymatic activity/volume] in Serum or Plasma) and UNIT_CONCEPT_ID 8554 (percent), the number and percent of records that have a value less than      5.000.","CDM_TABLE_NAME":"MEASUREMENT","CDM_FIELD_NAME":"MEASUREMENT_CONCEPT_ID","CONCEPT_ID":" 3006923","UNIT_CONCEPT_ID":"8554","SQL_FILE":"concept_plausible_value_low.sql","CATEGORY":"Plausibility","SUBCATEGORY":"Atemporal","CONTEXT":"Verification","checkId":1352,"FAILED":0,"THRESHOLD_VALUE":5,"_row":"18.227"},{"NUM_VIOLATED_ROWS":0,"PCT_VIOLATED_ROWS":0,"NUM_DENOMINATOR_ROWS":0,"EXECUTION_TIME":"1.406955 secs","QUERY_TEXT":"\r\n/*********\r\nCONCEPT LEVEL check:\r\nPLAUSIBLE_VALUE_LOW - find any MEASUREMENT records that have VALUE_AS_NUMBER with non-null value < plausible low value\r\n\r\nParameters used in this template:\r\ncdmDatabaseSchema = cdm_ibm_mdcd_v993.dbo\r\nconceptId =  3006923\r\nunitConceptId = 8645\r\nplausibleValueLow =      5.000\r\n\r\n**********/\r\n\r\n\r\nSELECT num_violated_rows, CASE WHEN denominator.num_rows = 0 THEN 0 ELSE 1.0*num_violated_rows/denominator.num_rows END  AS pct_violated_rows, \r\n  denominator.num_rows as num_denominator_rows\r\nFROM\r\n(\r\n\tSELECT COUNT_BIG(*) AS num_violated_rows\r\n\tFROM\r\n\t(\r\n\t\tSELECT m.* \r\n\t\tFROM cdm_ibm_mdcd_v993.dbo.measurement m\r\n\t\t\r\n\t\tWHERE m.measurement_concept_id =  3006923\r\n\t\tAND m.unit_concept_id = 8645\r\n\t\tAND m.value_as_number IS NOT NULL\r\n\t\tAND m.value_as_number <      5.000\r\n\t) violated_rows\r\n) violated_row_count,\r\n( \r\n\tSELECT COUNT_BIG(*) AS num_rows\r\n\tFROM cdm_ibm_mdcd_v993.dbo.measurement m\r\n\t\r\n\tWHERE measurement_concept_id =  3006923\r\n\tAND unit_concept_id = 8645\r\n\tAND value_as_number IS NOT NULL\r\n) denominator\r\n;","CHECK_NAME":"plausibleValueLow","CHECK_LEVEL":"CONCEPT","CHECK_DESCRIPTION":"For the combination of CONCEPT_ID  3006923 (Alanine aminotransferase [Enzymatic activity/volume] in Serum or Plasma) and UNIT_CONCEPT_ID 8645 (unit per liter), the number and percent of records that have a value less than      5.000.","CDM_TABLE_NAME":"MEASUREMENT","CDM_FIELD_NAME":"MEASUREMENT_CONCEPT_ID","CONCEPT_ID":" 3006923","UNIT_CONCEPT_ID":"8645","SQL_FILE":"concept_plausible_value_low.sql","CATEGORY":"Plausibility","SUBCATEGORY":"Atemporal","CONTEXT":"Verification","checkId":1353,"FAILED":0,"THRESHOLD_VALUE":5,"_row":"18.228"},{"NUM_VIOLATED_ROWS":0,"PCT_VIOLATED_ROWS":0,"NUM_DENOMINATOR_ROWS":0,"EXECUTION_TIME":"1.069984 secs","QUERY_TEXT":"\r\n/*********\r\nCONCEPT LEVEL check:\r\nPLAUSIBLE_VALUE_LOW - find any MEASUREMENT records that have VALUE_AS_NUMBER with non-null value < plausible low value\r\n\r\nParameters used in this template:\r\ncdmDatabaseSchema = cdm_ibm_mdcd_v993.dbo\r\nconceptId =  3006923\r\nunitConceptId = 8713\r\nplausibleValueLow =      5.000\r\n\r\n**********/\r\n\r\n\r\nSELECT num_violated_rows, CASE WHEN denominator.num_rows = 0 THEN 0 ELSE 1.0*num_violated_rows/denominator.num_rows END  AS pct_violated_rows, \r\n  denominator.num_rows as num_denominator_rows\r\nFROM\r\n(\r\n\tSELECT COUNT_BIG(*) AS num_violated_rows\r\n\tFROM\r\n\t(\r\n\t\tSELECT m.* \r\n\t\tFROM cdm_ibm_mdcd_v993.dbo.measurement m\r\n\t\t\r\n\t\tWHERE m.measurement_concept_id =  3006923\r\n\t\tAND m.unit_concept_id = 8713\r\n\t\tAND m.value_as_number IS NOT NULL\r\n\t\tAND m.value_as_number <      5.000\r\n\t) violated_rows\r\n) violated_row_count,\r\n( \r\n\tSELECT COUNT_BIG(*) AS num_rows\r\n\tFROM cdm_ibm_mdcd_v993.dbo.measurement m\r\n\t\r\n\tWHERE measurement_concept_id =  3006923\r\n\tAND unit_concept_id = 8713\r\n\tAND value_as_number IS NOT NULL\r\n) denominator\r\n;","CHECK_NAME":"plausibleValueLow","CHECK_LEVEL":"CONCEPT","CHECK_DESCRIPTION":"For the combination of CONCEPT_ID  3006923 (Alanine aminotransferase [Enzymatic activity/volume] in Serum or Plasma) and UNIT_CONCEPT_ID 8713 (gram per deciliter), the number and percent of records that have a value less than      5.000.","CDM_TABLE_NAME":"MEASUREMENT","CDM_FIELD_NAME":"MEASUREMENT_CONCEPT_ID","CONCEPT_ID":" 3006923","UNIT_CONCEPT_ID":"8713","SQL_FILE":"concept_plausible_value_low.sql","CATEGORY":"Plausibility","SUBCATEGORY":"Atemporal","CONTEXT":"Verification","checkId":1354,"FAILED":0,"THRESHOLD_VALUE":5,"_row":"18.229"},{"NUM_VIOLATED_ROWS":0,"PCT_VIOLATED_ROWS":0,"NUM_DENOMINATOR_ROWS":0,"EXECUTION_TIME":"2.573925 secs","QUERY_TEXT":"\r\n/*********\r\nCONCEPT LEVEL check:\r\nPLAUSIBLE_VALUE_LOW - find any MEASUREMENT records that have VALUE_AS_NUMBER with non-null value < plausible low value\r\n\r\nParameters used in this template:\r\ncdmDatabaseSchema = cdm_ibm_mdcd_v993.dbo\r\nconceptId =  3006923\r\nunitConceptId = 8748\r\nplausibleValueLow =      5.000\r\n\r\n**********/\r\n\r\n\r\nSELECT num_violated_rows, CASE WHEN denominator.num_rows = 0 THEN 0 ELSE 1.0*num_violated_rows/denominator.num_rows END  AS pct_violated_rows, \r\n  denominator.num_rows as num_denominator_rows\r\nFROM\r\n(\r\n\tSELECT COUNT_BIG(*) AS num_violated_rows\r\n\tFROM\r\n\t(\r\n\t\tSELECT m.* \r\n\t\tFROM cdm_ibm_mdcd_v993.dbo.measurement m\r\n\t\t\r\n\t\tWHERE m.measurement_concept_id =  3006923\r\n\t\tAND m.unit_concept_id = 8748\r\n\t\tAND m.value_as_number IS NOT NULL\r\n\t\tAND m.value_as_number <      5.000\r\n\t) violated_rows\r\n) violated_row_count,\r\n( \r\n\tSELECT COUNT_BIG(*) AS num_rows\r\n\tFROM cdm_ibm_mdcd_v993.dbo.measurement m\r\n\t\r\n\tWHERE measurement_concept_id =  3006923\r\n\tAND unit_concept_id = 8748\r\n\tAND value_as_number IS NOT NULL\r\n) denominator\r\n;","CHECK_NAME":"plausibleValueLow","CHECK_LEVEL":"CONCEPT","CHECK_DESCRIPTION":"For the combination of CONCEPT_ID  3006923 (Alanine aminotransferase [Enzymatic activity/volume] in Serum or Plasma) and UNIT_CONCEPT_ID 8748 (microgram per liter), the number and percent of records that have a value less than      5.000.","CDM_TABLE_NAME":"MEASUREMENT","CDM_FIELD_NAME":"MEASUREMENT_CONCEPT_ID","CONCEPT_ID":" 3006923","UNIT_CONCEPT_ID":"8748","SQL_FILE":"concept_plausible_value_low.sql","CATEGORY":"Plausibility","SUBCATEGORY":"Atemporal","CONTEXT":"Verification","checkId":1355,"FAILED":0,"THRESHOLD_VALUE":5,"_row":"18.230"},{"NUM_VIOLATED_ROWS":0,"PCT_VIOLATED_ROWS":0,"NUM_DENOMINATOR_ROWS":0,"EXECUTION_TIME":"7.863799 secs","QUERY_TEXT":"\r\n/*********\r\nCONCEPT LEVEL check:\r\nPLAUSIBLE_VALUE_LOW - find any MEASUREMENT records that have VALUE_AS_NUMBER with non-null value < plausible low value\r\n\r\nParameters used in this template:\r\ncdmDatabaseSchema = cdm_ibm_mdcd_v993.dbo\r\nconceptId =  3006923\r\nunitConceptId = 8753\r\nplausibleValueLow =      5.000\r\n\r\n**********/\r\n\r\n\r\nSELECT num_violated_rows, CASE WHEN denominator.num_rows = 0 THEN 0 ELSE 1.0*num_violated_rows/denominator.num_rows END  AS pct_violated_rows, \r\n  denominator.num_rows as num_denominator_rows\r\nFROM\r\n(\r\n\tSELECT COUNT_BIG(*) AS num_violated_rows\r\n\tFROM\r\n\t(\r\n\t\tSELECT m.* \r\n\t\tFROM cdm_ibm_mdcd_v993.dbo.measurement m\r\n\t\t\r\n\t\tWHERE m.measurement_concept_id =  3006923\r\n\t\tAND m.unit_concept_id = 8753\r\n\t\tAND m.value_as_number IS NOT NULL\r\n\t\tAND m.value_as_number <      5.000\r\n\t) violated_rows\r\n) violated_row_count,\r\n( \r\n\tSELECT COUNT_BIG(*) AS num_rows\r\n\tFROM cdm_ibm_mdcd_v993.dbo.measurement m\r\n\t\r\n\tWHERE measurement_concept_id =  3006923\r\n\tAND unit_concept_id = 8753\r\n\tAND value_as_number IS NOT NULL\r\n) denominator\r\n;","CHECK_NAME":"plausibleValueLow","CHECK_LEVEL":"CONCEPT","CHECK_DESCRIPTION":"For the combination of CONCEPT_ID  3006923 (Alanine aminotransferase [Enzymatic activity/volume] in Serum or Plasma) and UNIT_CONCEPT_ID 8753 (millimole per liter), the number and percent of records that have a value less than      5.000.","CDM_TABLE_NAME":"MEASUREMENT","CDM_FIELD_NAME":"MEASUREMENT_CONCEPT_ID","CONCEPT_ID":" 3006923","UNIT_CONCEPT_ID":"8753","SQL_FILE":"concept_plausible_value_low.sql","CATEGORY":"Plausibility","SUBCATEGORY":"Atemporal","CONTEXT":"Verification","checkId":1356,"FAILED":0,"THRESHOLD_VALUE":5,"_row":"18.231"},{"NUM_VIOLATED_ROWS":0,"PCT_VIOLATED_ROWS":0,"NUM_DENOMINATOR_ROWS":0,"EXECUTION_TIME":"2.287927 secs","QUERY_TEXT":"\r\n/*********\r\nCONCEPT LEVEL check:\r\nPLAUSIBLE_VALUE_LOW - find any MEASUREMENT records that have VALUE_AS_NUMBER with non-null value < plausible low value\r\n\r\nParameters used in this template:\r\ncdmDatabaseSchema = cdm_ibm_mdcd_v993.dbo\r\nconceptId =  3006923\r\nunitConceptId = 8837\r\nplausibleValueLow =      5.000\r\n\r\n**********/\r\n\r\n\r\nSELECT num_violated_rows, CASE WHEN denominator.num_rows = 0 THEN 0 ELSE 1.0*num_violated_rows/denominator.num_rows END  AS pct_violated_rows, \r\n  denominator.num_rows as num_denominator_rows\r\nFROM\r\n(\r\n\tSELECT COUNT_BIG(*) AS num_violated_rows\r\n\tFROM\r\n\t(\r\n\t\tSELECT m.* \r\n\t\tFROM cdm_ibm_mdcd_v993.dbo.measurement m\r\n\t\t\r\n\t\tWHERE m.measurement_concept_id =  3006923\r\n\t\tAND m.unit_concept_id = 8837\r\n\t\tAND m.value_as_number IS NOT NULL\r\n\t\tAND m.value_as_number <      5.000\r\n\t) violated_rows\r\n) violated_row_count,\r\n( \r\n\tSELECT COUNT_BIG(*) AS num_rows\r\n\tFROM cdm_ibm_mdcd_v993.dbo.measurement m\r\n\t\r\n\tWHERE measurement_concept_id =  3006923\r\n\tAND unit_concept_id = 8837\r\n\tAND value_as_number IS NOT NULL\r\n) denominator\r\n;","CHECK_NAME":"plausibleValueLow","CHECK_LEVEL":"CONCEPT","CHECK_DESCRIPTION":"For the combination of CONCEPT_ID  3006923 (Alanine aminotransferase [Enzymatic activity/volume] in Serum or Plasma) and UNIT_CONCEPT_ID 8837 (microgram per deciliter), the number and percent of records that have a value less than      5.000.","CDM_TABLE_NAME":"MEASUREMENT","CDM_FIELD_NAME":"MEASUREMENT_CONCEPT_ID","CONCEPT_ID":" 3006923","UNIT_CONCEPT_ID":"8837","SQL_FILE":"concept_plausible_value_low.sql","CATEGORY":"Plausibility","SUBCATEGORY":"Atemporal","CONTEXT":"Verification","checkId":1357,"FAILED":0,"THRESHOLD_VALUE":5,"_row":"18.232"},{"NUM_VIOLATED_ROWS":0,"PCT_VIOLATED_ROWS":0,"NUM_DENOMINATOR_ROWS":0,"EXECUTION_TIME":"1.219962 secs","QUERY_TEXT":"\r\n/*********\r\nCONCEPT LEVEL check:\r\nPLAUSIBLE_VALUE_LOW - find any MEASUREMENT records that have VALUE_AS_NUMBER with non-null value < plausible low value\r\n\r\nParameters used in this template:\r\ncdmDatabaseSchema = cdm_ibm_mdcd_v993.dbo\r\nconceptId =  3006923\r\nunitConceptId = 8840\r\nplausibleValueLow =      5.000\r\n\r\n**********/\r\n\r\n\r\nSELECT num_violated_rows, CASE WHEN denominator.num_rows = 0 THEN 0 ELSE 1.0*num_violated_rows/denominator.num_rows END  AS pct_violated_rows, \r\n  denominator.num_rows as num_denominator_rows\r\nFROM\r\n(\r\n\tSELECT COUNT_BIG(*) AS num_violated_rows\r\n\tFROM\r\n\t(\r\n\t\tSELECT m.* \r\n\t\tFROM cdm_ibm_mdcd_v993.dbo.measurement m\r\n\t\t\r\n\t\tWHERE m.measurement_concept_id =  3006923\r\n\t\tAND m.unit_concept_id = 8840\r\n\t\tAND m.value_as_number IS NOT NULL\r\n\t\tAND m.value_as_number <      5.000\r\n\t) violated_rows\r\n) violated_row_count,\r\n( \r\n\tSELECT COUNT_BIG(*) AS num_rows\r\n\tFROM cdm_ibm_mdcd_v993.dbo.measurement m\r\n\t\r\n\tWHERE measurement_concept_id =  3006923\r\n\tAND unit_concept_id = 8840\r\n\tAND value_as_number IS NOT NULL\r\n) denominator\r\n;","CHECK_NAME":"plausibleValueLow","CHECK_LEVEL":"CONCEPT","CHECK_DESCRIPTION":"For the combination of CONCEPT_ID  3006923 (Alanine aminotransferase [Enzymatic activity/volume] in Serum or Plasma) and UNIT_CONCEPT_ID 8840 (milligram per deciliter), the number and percent of records that have a value less than      5.000.","CDM_TABLE_NAME":"MEASUREMENT","CDM_FIELD_NAME":"MEASUREMENT_CONCEPT_ID","CONCEPT_ID":" 3006923","UNIT_CONCEPT_ID":"8840","SQL_FILE":"concept_plausible_value_low.sql","CATEGORY":"Plausibility","SUBCATEGORY":"Atemporal","CONTEXT":"Verification","checkId":1358,"FAILED":0,"THRESHOLD_VALUE":5,"_row":"18.233"},{"NUM_VIOLATED_ROWS":0,"PCT_VIOLATED_ROWS":0,"NUM_DENOMINATOR_ROWS":0,"EXECUTION_TIME":"0.963977 secs","QUERY_TEXT":"\r\n/*********\r\nCONCEPT LEVEL check:\r\nPLAUSIBLE_VALUE_LOW - find any MEASUREMENT records that have VALUE_AS_NUMBER with non-null value < plausible low value\r\n\r\nParameters used in this template:\r\ncdmDatabaseSchema = cdm_ibm_mdcd_v993.dbo\r\nconceptId =  3006923\r\nunitConceptId = 8923\r\nplausibleValueLow =      5.000\r\n\r\n**********/\r\n\r\n\r\nSELECT num_violated_rows, CASE WHEN denominator.num_rows = 0 THEN 0 ELSE 1.0*num_violated_rows/denominator.num_rows END  AS pct_violated_rows, \r\n  denominator.num_rows as num_denominator_rows\r\nFROM\r\n(\r\n\tSELECT COUNT_BIG(*) AS num_violated_rows\r\n\tFROM\r\n\t(\r\n\t\tSELECT m.* \r\n\t\tFROM cdm_ibm_mdcd_v993.dbo.measurement m\r\n\t\t\r\n\t\tWHERE m.measurement_concept_id =  3006923\r\n\t\tAND m.unit_concept_id = 8923\r\n\t\tAND m.value_as_number IS NOT NULL\r\n\t\tAND m.value_as_number <      5.000\r\n\t) violated_rows\r\n) violated_row_count,\r\n( \r\n\tSELECT COUNT_BIG(*) AS num_rows\r\n\tFROM cdm_ibm_mdcd_v993.dbo.measurement m\r\n\t\r\n\tWHERE measurement_concept_id =  3006923\r\n\tAND unit_concept_id = 8923\r\n\tAND value_as_number IS NOT NULL\r\n) denominator\r\n;","CHECK_NAME":"plausibleValueLow","CHECK_LEVEL":"CONCEPT","CHECK_DESCRIPTION":"For the combination of CONCEPT_ID  3006923 (Alanine aminotransferase [Enzymatic activity/volume] in Serum or Plasma) and UNIT_CONCEPT_ID 8923 (international unit per liter), the number and percent of records that have a value less than      5.000.","CDM_TABLE_NAME":"MEASUREMENT","CDM_FIELD_NAME":"MEASUREMENT_CONCEPT_ID","CONCEPT_ID":" 3006923","UNIT_CONCEPT_ID":"8923","SQL_FILE":"concept_plausible_value_low.sql","CATEGORY":"Plausibility","SUBCATEGORY":"Atemporal","CONTEXT":"Verification","checkId":1359,"FAILED":0,"THRESHOLD_VALUE":5,"_row":"18.234"},{"NUM_VIOLATED_ROWS":0,"PCT_VIOLATED_ROWS":0,"NUM_DENOMINATOR_ROWS":0,"EXECUTION_TIME":"2.303942 secs","QUERY_TEXT":"\r\n/*********\r\nCONCEPT LEVEL check:\r\nPLAUSIBLE_VALUE_LOW - find any MEASUREMENT records that have VALUE_AS_NUMBER with non-null value < plausible low value\r\n\r\nParameters used in this template:\r\ncdmDatabaseSchema = cdm_ibm_mdcd_v993.dbo\r\nconceptId =  3006923\r\nunitConceptId = 9648\r\nplausibleValueLow =      5.000\r\n\r\n**********/\r\n\r\n\r\nSELECT num_violated_rows, CASE WHEN denominator.num_rows = 0 THEN 0 ELSE 1.0*num_violated_rows/denominator.num_rows END  AS pct_violated_rows, \r\n  denominator.num_rows as num_denominator_rows\r\nFROM\r\n(\r\n\tSELECT COUNT_BIG(*) AS num_violated_rows\r\n\tFROM\r\n\t(\r\n\t\tSELECT m.* \r\n\t\tFROM cdm_ibm_mdcd_v993.dbo.measurement m\r\n\t\t\r\n\t\tWHERE m.measurement_concept_id =  3006923\r\n\t\tAND m.unit_concept_id = 9648\r\n\t\tAND m.value_as_number IS NOT NULL\r\n\t\tAND m.value_as_number <      5.000\r\n\t) violated_rows\r\n) violated_row_count,\r\n( \r\n\tSELECT COUNT_BIG(*) AS num_rows\r\n\tFROM cdm_ibm_mdcd_v993.dbo.measurement m\r\n\t\r\n\tWHERE measurement_concept_id =  3006923\r\n\tAND unit_concept_id = 9648\r\n\tAND value_as_number IS NOT NULL\r\n) denominator\r\n;","CHECK_NAME":"plausibleValueLow","CHECK_LEVEL":"CONCEPT","CHECK_DESCRIPTION":"For the combination of CONCEPT_ID  3006923 (Alanine aminotransferase [Enzymatic activity/volume] in Serum or Plasma) and UNIT_CONCEPT_ID 9648 (unified atomic mass unit), the number and percent of records that have a value less than      5.000.","CDM_TABLE_NAME":"MEASUREMENT","CDM_FIELD_NAME":"MEASUREMENT_CONCEPT_ID","CONCEPT_ID":" 3006923","UNIT_CONCEPT_ID":"9648","SQL_FILE":"concept_plausible_value_low.sql","CATEGORY":"Plausibility","SUBCATEGORY":"Atemporal","CONTEXT":"Verification","checkId":1360,"FAILED":0,"THRESHOLD_VALUE":5,"_row":"18.235"},{"NUM_VIOLATED_ROWS":0,"PCT_VIOLATED_ROWS":0,"NUM_DENOMINATOR_ROWS":0,"EXECUTION_TIME":"1.499953 secs","QUERY_TEXT":"\r\n/*********\r\nCONCEPT LEVEL check:\r\nPLAUSIBLE_VALUE_LOW - find any MEASUREMENT records that have VALUE_AS_NUMBER with non-null value < plausible low value\r\n\r\nParameters used in this template:\r\ncdmDatabaseSchema = cdm_ibm_mdcd_v993.dbo\r\nconceptId =  3007070\r\nunitConceptId = 8713\r\nplausibleValueLow =      3.300\r\n\r\n**********/\r\n\r\n\r\nSELECT num_violated_rows, CASE WHEN denominator.num_rows = 0 THEN 0 ELSE 1.0*num_violated_rows/denominator.num_rows END  AS pct_violated_rows, \r\n  denominator.num_rows as num_denominator_rows\r\nFROM\r\n(\r\n\tSELECT COUNT_BIG(*) AS num_violated_rows\r\n\tFROM\r\n\t(\r\n\t\tSELECT m.* \r\n\t\tFROM cdm_ibm_mdcd_v993.dbo.measurement m\r\n\t\t\r\n\t\tWHERE m.measurement_concept_id =  3007070\r\n\t\tAND m.unit_concept_id = 8713\r\n\t\tAND m.value_as_number IS NOT NULL\r\n\t\tAND m.value_as_number <      3.300\r\n\t) violated_rows\r\n) violated_row_count,\r\n( \r\n\tSELECT COUNT_BIG(*) AS num_rows\r\n\tFROM cdm_ibm_mdcd_v993.dbo.measurement m\r\n\t\r\n\tWHERE measurement_concept_id =  3007070\r\n\tAND unit_concept_id = 8713\r\n\tAND value_as_number IS NOT NULL\r\n) denominator\r\n;","CHECK_NAME":"plausibleValueLow","CHECK_LEVEL":"CONCEPT","CHECK_DESCRIPTION":"For the combination of CONCEPT_ID  3007070 (Cholesterol in HDL [Mass/volume] in Serum or Plasma) and UNIT_CONCEPT_ID 8713 (gram per deciliter), the number and percent of records that have a value less than      3.300.","CDM_TABLE_NAME":"MEASUREMENT","CDM_FIELD_NAME":"MEASUREMENT_CONCEPT_ID","CONCEPT_ID":" 3007070","UNIT_CONCEPT_ID":"8713","SQL_FILE":"concept_plausible_value_low.sql","CATEGORY":"Plausibility","SUBCATEGORY":"Atemporal","CONTEXT":"Verification","checkId":1361,"FAILED":0,"THRESHOLD_VALUE":5,"_row":"18.236"},{"NUM_VIOLATED_ROWS":0,"PCT_VIOLATED_ROWS":0,"NUM_DENOMINATOR_ROWS":0,"EXECUTION_TIME":"1.008943 secs","QUERY_TEXT":"\r\n/*********\r\nCONCEPT LEVEL check:\r\nPLAUSIBLE_VALUE_LOW - find any MEASUREMENT records that have VALUE_AS_NUMBER with non-null value < plausible low value\r\n\r\nParameters used in this template:\r\ncdmDatabaseSchema = cdm_ibm_mdcd_v993.dbo\r\nconceptId =  3007070\r\nunitConceptId = 8749\r\nplausibleValueLow =     24.000\r\n\r\n**********/\r\n\r\n\r\nSELECT num_violated_rows, CASE WHEN denominator.num_rows = 0 THEN 0 ELSE 1.0*num_violated_rows/denominator.num_rows END  AS pct_violated_rows, \r\n  denominator.num_rows as num_denominator_rows\r\nFROM\r\n(\r\n\tSELECT COUNT_BIG(*) AS num_violated_rows\r\n\tFROM\r\n\t(\r\n\t\tSELECT m.* \r\n\t\tFROM cdm_ibm_mdcd_v993.dbo.measurement m\r\n\t\t\r\n\t\tWHERE m.measurement_concept_id =  3007070\r\n\t\tAND m.unit_concept_id = 8749\r\n\t\tAND m.value_as_number IS NOT NULL\r\n\t\tAND m.value_as_number <     24.000\r\n\t) violated_rows\r\n) violated_row_count,\r\n( \r\n\tSELECT COUNT_BIG(*) AS num_rows\r\n\tFROM cdm_ibm_mdcd_v993.dbo.measurement m\r\n\t\r\n\tWHERE measurement_concept_id =  3007070\r\n\tAND unit_concept_id = 8749\r\n\tAND value_as_number IS NOT NULL\r\n) denominator\r\n;","CHECK_NAME":"plausibleValueLow","CHECK_LEVEL":"CONCEPT","CHECK_DESCRIPTION":"For the combination of CONCEPT_ID  3007070 (Cholesterol in HDL [Mass/volume] in Serum or Plasma) and UNIT_CONCEPT_ID 8749 (micromole per liter), the number and percent of records that have a value less than     24.000.","CDM_TABLE_NAME":"MEASUREMENT","CDM_FIELD_NAME":"MEASUREMENT_CONCEPT_ID","CONCEPT_ID":" 3007070","UNIT_CONCEPT_ID":"8749","SQL_FILE":"concept_plausible_value_low.sql","CATEGORY":"Plausibility","SUBCATEGORY":"Atemporal","CONTEXT":"Verification","checkId":1362,"FAILED":0,"THRESHOLD_VALUE":5,"_row":"18.237"},{"NUM_VIOLATED_ROWS":0,"PCT_VIOLATED_ROWS":0,"NUM_DENOMINATOR_ROWS":0,"EXECUTION_TIME":"1.290915 secs","QUERY_TEXT":"\r\n/*********\r\nCONCEPT LEVEL check:\r\nPLAUSIBLE_VALUE_LOW - find any MEASUREMENT records that have VALUE_AS_NUMBER with non-null value < plausible low value\r\n\r\nParameters used in this template:\r\ncdmDatabaseSchema = cdm_ibm_mdcd_v993.dbo\r\nconceptId =  3007070\r\nunitConceptId = 8753\r\nplausibleValueLow =      2.000\r\n\r\n**********/\r\n\r\n\r\nSELECT num_violated_rows, CASE WHEN denominator.num_rows = 0 THEN 0 ELSE 1.0*num_violated_rows/denominator.num_rows END  AS pct_violated_rows, \r\n  denominator.num_rows as num_denominator_rows\r\nFROM\r\n(\r\n\tSELECT COUNT_BIG(*) AS num_violated_rows\r\n\tFROM\r\n\t(\r\n\t\tSELECT m.* \r\n\t\tFROM cdm_ibm_mdcd_v993.dbo.measurement m\r\n\t\t\r\n\t\tWHERE m.measurement_concept_id =  3007070\r\n\t\tAND m.unit_concept_id = 8753\r\n\t\tAND m.value_as_number IS NOT NULL\r\n\t\tAND m.value_as_number <      2.000\r\n\t) violated_rows\r\n) violated_row_count,\r\n( \r\n\tSELECT COUNT_BIG(*) AS num_rows\r\n\tFROM cdm_ibm_mdcd_v993.dbo.measurement m\r\n\t\r\n\tWHERE measurement_concept_id =  3007070\r\n\tAND unit_concept_id = 8753\r\n\tAND value_as_number IS NOT NULL\r\n) denominator\r\n;","CHECK_NAME":"plausibleValueLow","CHECK_LEVEL":"CONCEPT","CHECK_DESCRIPTION":"For the combination of CONCEPT_ID  3007070 (Cholesterol in HDL [Mass/volume] in Serum or Plasma) and UNIT_CONCEPT_ID 8753 (millimole per liter), the number and percent of records that have a value less than      2.000.","CDM_TABLE_NAME":"MEASUREMENT","CDM_FIELD_NAME":"MEASUREMENT_CONCEPT_ID","CONCEPT_ID":" 3007070","UNIT_CONCEPT_ID":"8753","SQL_FILE":"concept_plausible_value_low.sql","CATEGORY":"Plausibility","SUBCATEGORY":"Atemporal","CONTEXT":"Verification","checkId":1363,"FAILED":0,"THRESHOLD_VALUE":5,"_row":"18.238"},{"NUM_VIOLATED_ROWS":0,"PCT_VIOLATED_ROWS":0,"NUM_DENOMINATOR_ROWS":0,"EXECUTION_TIME":"2.325942 secs","QUERY_TEXT":"\r\n/*********\r\nCONCEPT LEVEL check:\r\nPLAUSIBLE_VALUE_LOW - find any MEASUREMENT records that have VALUE_AS_NUMBER with non-null value < plausible low value\r\n\r\nParameters used in this template:\r\ncdmDatabaseSchema = cdm_ibm_mdcd_v993.dbo\r\nconceptId =  3007070\r\nunitConceptId = 8840\r\nplausibleValueLow =     34.000\r\n\r\n**********/\r\n\r\n\r\nSELECT num_violated_rows, CASE WHEN denominator.num_rows = 0 THEN 0 ELSE 1.0*num_violated_rows/denominator.num_rows END  AS pct_violated_rows, \r\n  denominator.num_rows as num_denominator_rows\r\nFROM\r\n(\r\n\tSELECT COUNT_BIG(*) AS num_violated_rows\r\n\tFROM\r\n\t(\r\n\t\tSELECT m.* \r\n\t\tFROM cdm_ibm_mdcd_v993.dbo.measurement m\r\n\t\t\r\n\t\tWHERE m.measurement_concept_id =  3007070\r\n\t\tAND m.unit_concept_id = 8840\r\n\t\tAND m.value_as_number IS NOT NULL\r\n\t\tAND m.value_as_number <     34.000\r\n\t) violated_rows\r\n) violated_row_count,\r\n( \r\n\tSELECT COUNT_BIG(*) AS num_rows\r\n\tFROM cdm_ibm_mdcd_v993.dbo.measurement m\r\n\t\r\n\tWHERE measurement_concept_id =  3007070\r\n\tAND unit_concept_id = 8840\r\n\tAND value_as_number IS NOT NULL\r\n) denominator\r\n;","CHECK_NAME":"plausibleValueLow","CHECK_LEVEL":"CONCEPT","CHECK_DESCRIPTION":"For the combination of CONCEPT_ID  3007070 (Cholesterol in HDL [Mass/volume] in Serum or Plasma) and UNIT_CONCEPT_ID 8840 (milligram per deciliter), the number and percent of records that have a value less than     34.000.","CDM_TABLE_NAME":"MEASUREMENT","CDM_FIELD_NAME":"MEASUREMENT_CONCEPT_ID","CONCEPT_ID":" 3007070","UNIT_CONCEPT_ID":"8840","SQL_FILE":"concept_plausible_value_low.sql","CATEGORY":"Plausibility","SUBCATEGORY":"Atemporal","CONTEXT":"Verification","checkId":1364,"FAILED":0,"THRESHOLD_VALUE":5,"_row":"18.239"},{"NUM_VIOLATED_ROWS":0,"PCT_VIOLATED_ROWS":0,"NUM_DENOMINATOR_ROWS":0,"EXECUTION_TIME":"3.070868 secs","QUERY_TEXT":"\r\n/*********\r\nCONCEPT LEVEL check:\r\nPLAUSIBLE_VALUE_LOW - find any MEASUREMENT records that have VALUE_AS_NUMBER with non-null value < plausible low value\r\n\r\nParameters used in this template:\r\ncdmDatabaseSchema = cdm_ibm_mdcd_v993.dbo\r\nconceptId =  3007150\r\nunitConceptId = 8554\r\nplausibleValueLow =      0.000\r\n\r\n**********/\r\n\r\n\r\nSELECT num_violated_rows, CASE WHEN denominator.num_rows = 0 THEN 0 ELSE 1.0*num_violated_rows/denominator.num_rows END  AS pct_violated_rows, \r\n  denominator.num_rows as num_denominator_rows\r\nFROM\r\n(\r\n\tSELECT COUNT_BIG(*) AS num_violated_rows\r\n\tFROM\r\n\t(\r\n\t\tSELECT m.* \r\n\t\tFROM cdm_ibm_mdcd_v993.dbo.measurement m\r\n\t\t\r\n\t\tWHERE m.measurement_concept_id =  3007150\r\n\t\tAND m.unit_concept_id = 8554\r\n\t\tAND m.value_as_number IS NOT NULL\r\n\t\tAND m.value_as_number <      0.000\r\n\t) violated_rows\r\n) violated_row_count,\r\n( \r\n\tSELECT COUNT_BIG(*) AS num_rows\r\n\tFROM cdm_ibm_mdcd_v993.dbo.measurement m\r\n\t\r\n\tWHERE measurement_concept_id =  3007150\r\n\tAND unit_concept_id = 8554\r\n\tAND value_as_number IS NOT NULL\r\n) denominator\r\n;","CHECK_NAME":"plausibleValueLow","CHECK_LEVEL":"CONCEPT","CHECK_DESCRIPTION":"For the combination of CONCEPT_ID  3007150 (Creatine kinase.MB/Creatine kinase.total in Serum or Plasma by Electrophoresis) and UNIT_CONCEPT_ID 8554 (percent), the number and percent of records that have a value less than      0.000.","CDM_TABLE_NAME":"MEASUREMENT","CDM_FIELD_NAME":"MEASUREMENT_CONCEPT_ID","CONCEPT_ID":" 3007150","UNIT_CONCEPT_ID":"8554","SQL_FILE":"concept_plausible_value_low.sql","CATEGORY":"Plausibility","SUBCATEGORY":"Atemporal","CONTEXT":"Verification","checkId":1365,"FAILED":0,"THRESHOLD_VALUE":5,"_row":"18.240"},{"NUM_VIOLATED_ROWS":0,"PCT_VIOLATED_ROWS":0,"NUM_DENOMINATOR_ROWS":0,"EXECUTION_TIME":"1.086970 secs","QUERY_TEXT":"\r\n/*********\r\nCONCEPT LEVEL check:\r\nPLAUSIBLE_VALUE_LOW - find any MEASUREMENT records that have VALUE_AS_NUMBER with non-null value < plausible low value\r\n\r\nParameters used in this template:\r\ncdmDatabaseSchema = cdm_ibm_mdcd_v993.dbo\r\nconceptId =  3007150\r\nunitConceptId = 8842\r\nplausibleValueLow =      1.000\r\n\r\n**********/\r\n\r\n\r\nSELECT num_violated_rows, CASE WHEN denominator.num_rows = 0 THEN 0 ELSE 1.0*num_violated_rows/denominator.num_rows END  AS pct_violated_rows, \r\n  denominator.num_rows as num_denominator_rows\r\nFROM\r\n(\r\n\tSELECT COUNT_BIG(*) AS num_violated_rows\r\n\tFROM\r\n\t(\r\n\t\tSELECT m.* \r\n\t\tFROM cdm_ibm_mdcd_v993.dbo.measurement m\r\n\t\t\r\n\t\tWHERE m.measurement_concept_id =  3007150\r\n\t\tAND m.unit_concept_id = 8842\r\n\t\tAND m.value_as_number IS NOT NULL\r\n\t\tAND m.value_as_number <      1.000\r\n\t) violated_rows\r\n) violated_row_count,\r\n( \r\n\tSELECT COUNT_BIG(*) AS num_rows\r\n\tFROM cdm_ibm_mdcd_v993.dbo.measurement m\r\n\t\r\n\tWHERE measurement_concept_id =  3007150\r\n\tAND unit_concept_id = 8842\r\n\tAND value_as_number IS NOT NULL\r\n) denominator\r\n;","CHECK_NAME":"plausibleValueLow","CHECK_LEVEL":"CONCEPT","CHECK_DESCRIPTION":"For the combination of CONCEPT_ID  3007150 (Creatine kinase.MB/Creatine kinase.total in Serum or Plasma by Electrophoresis) and UNIT_CONCEPT_ID 8842 (nanogram per milliliter), the number and percent of records that have a value less than      1.000.","CDM_TABLE_NAME":"MEASUREMENT","CDM_FIELD_NAME":"MEASUREMENT_CONCEPT_ID","CONCEPT_ID":" 3007150","UNIT_CONCEPT_ID":"8842","SQL_FILE":"concept_plausible_value_low.sql","CATEGORY":"Plausibility","SUBCATEGORY":"Atemporal","CONTEXT":"Verification","checkId":1366,"FAILED":0,"THRESHOLD_VALUE":5,"_row":"18.241"},{"NUM_VIOLATED_ROWS":0,"PCT_VIOLATED_ROWS":0,"NUM_DENOMINATOR_ROWS":0,"EXECUTION_TIME":"0.774987 secs","QUERY_TEXT":"\r\n/*********\r\nCONCEPT LEVEL check:\r\nPLAUSIBLE_VALUE_LOW - find any MEASUREMENT records that have VALUE_AS_NUMBER with non-null value < plausible low value\r\n\r\nParameters used in this template:\r\ncdmDatabaseSchema = cdm_ibm_mdcd_v993.dbo\r\nconceptId =  3007220\r\nunitConceptId = 8645\r\nplausibleValueLow =      3.000\r\n\r\n**********/\r\n\r\n\r\nSELECT num_violated_rows, CASE WHEN denominator.num_rows = 0 THEN 0 ELSE 1.0*num_violated_rows/denominator.num_rows END  AS pct_violated_rows, \r\n  denominator.num_rows as num_denominator_rows\r\nFROM\r\n(\r\n\tSELECT COUNT_BIG(*) AS num_violated_rows\r\n\tFROM\r\n\t(\r\n\t\tSELECT m.* \r\n\t\tFROM cdm_ibm_mdcd_v993.dbo.measurement m\r\n\t\t\r\n\t\tWHERE m.measurement_concept_id =  3007220\r\n\t\tAND m.unit_concept_id = 8645\r\n\t\tAND m.value_as_number IS NOT NULL\r\n\t\tAND m.value_as_number <      3.000\r\n\t) violated_rows\r\n) violated_row_count,\r\n( \r\n\tSELECT COUNT_BIG(*) AS num_rows\r\n\tFROM cdm_ibm_mdcd_v993.dbo.measurement m\r\n\t\r\n\tWHERE measurement_concept_id =  3007220\r\n\tAND unit_concept_id = 8645\r\n\tAND value_as_number IS NOT NULL\r\n) denominator\r\n;","CHECK_NAME":"plausibleValueLow","CHECK_LEVEL":"CONCEPT","CHECK_DESCRIPTION":"For the combination of CONCEPT_ID  3007220 (Creatine kinase [Enzymatic activity/volume] in Serum or Plasma) and UNIT_CONCEPT_ID 8645 (unit per liter), the number and percent of records that have a value less than      3.000.","CDM_TABLE_NAME":"MEASUREMENT","CDM_FIELD_NAME":"MEASUREMENT_CONCEPT_ID","CONCEPT_ID":" 3007220","UNIT_CONCEPT_ID":"8645","SQL_FILE":"concept_plausible_value_low.sql","CATEGORY":"Plausibility","SUBCATEGORY":"Atemporal","CONTEXT":"Verification","checkId":1367,"FAILED":0,"THRESHOLD_VALUE":5,"_row":"18.242"},{"NUM_VIOLATED_ROWS":0,"PCT_VIOLATED_ROWS":0,"NUM_DENOMINATOR_ROWS":0,"EXECUTION_TIME":"0.833984 secs","QUERY_TEXT":"\r\n/*********\r\nCONCEPT LEVEL check:\r\nPLAUSIBLE_VALUE_LOW - find any MEASUREMENT records that have VALUE_AS_NUMBER with non-null value < plausible low value\r\n\r\nParameters used in this template:\r\ncdmDatabaseSchema = cdm_ibm_mdcd_v993.dbo\r\nconceptId =  3007220\r\nunitConceptId = 8842\r\nplausibleValueLow =      1.000\r\n\r\n**********/\r\n\r\n\r\nSELECT num_violated_rows, CASE WHEN denominator.num_rows = 0 THEN 0 ELSE 1.0*num_violated_rows/denominator.num_rows END  AS pct_violated_rows, \r\n  denominator.num_rows as num_denominator_rows\r\nFROM\r\n(\r\n\tSELECT COUNT_BIG(*) AS num_violated_rows\r\n\tFROM\r\n\t(\r\n\t\tSELECT m.* \r\n\t\tFROM cdm_ibm_mdcd_v993.dbo.measurement m\r\n\t\t\r\n\t\tWHERE m.measurement_concept_id =  3007220\r\n\t\tAND m.unit_concept_id = 8842\r\n\t\tAND m.value_as_number IS NOT NULL\r\n\t\tAND m.value_as_number <      1.000\r\n\t) violated_rows\r\n) violated_row_count,\r\n( \r\n\tSELECT COUNT_BIG(*) AS num_rows\r\n\tFROM cdm_ibm_mdcd_v993.dbo.measurement m\r\n\t\r\n\tWHERE measurement_concept_id =  3007220\r\n\tAND unit_concept_id = 8842\r\n\tAND value_as_number IS NOT NULL\r\n) denominator\r\n;","CHECK_NAME":"plausibleValueLow","CHECK_LEVEL":"CONCEPT","CHECK_DESCRIPTION":"For the combination of CONCEPT_ID  3007220 (Creatine kinase [Enzymatic activity/volume] in Serum or Plasma) and UNIT_CONCEPT_ID 8842 (nanogram per milliliter), the number and percent of records that have a value less than      1.000.","CDM_TABLE_NAME":"MEASUREMENT","CDM_FIELD_NAME":"MEASUREMENT_CONCEPT_ID","CONCEPT_ID":" 3007220","UNIT_CONCEPT_ID":"8842","SQL_FILE":"concept_plausible_value_low.sql","CATEGORY":"Plausibility","SUBCATEGORY":"Atemporal","CONTEXT":"Verification","checkId":1368,"FAILED":0,"THRESHOLD_VALUE":5,"_row":"18.243"},{"NUM_VIOLATED_ROWS":0,"PCT_VIOLATED_ROWS":0,"NUM_DENOMINATOR_ROWS":0,"EXECUTION_TIME":"1.022972 secs","QUERY_TEXT":"\r\n/*********\r\nCONCEPT LEVEL check:\r\nPLAUSIBLE_VALUE_LOW - find any MEASUREMENT records that have VALUE_AS_NUMBER with non-null value < plausible low value\r\n\r\nParameters used in this template:\r\ncdmDatabaseSchema = cdm_ibm_mdcd_v993.dbo\r\nconceptId =  3007220\r\nunitConceptId = 8923\r\nplausibleValueLow =     47.000\r\n\r\n**********/\r\n\r\n\r\nSELECT num_violated_rows, CASE WHEN denominator.num_rows = 0 THEN 0 ELSE 1.0*num_violated_rows/denominator.num_rows END  AS pct_violated_rows, \r\n  denominator.num_rows as num_denominator_rows\r\nFROM\r\n(\r\n\tSELECT COUNT_BIG(*) AS num_violated_rows\r\n\tFROM\r\n\t(\r\n\t\tSELECT m.* \r\n\t\tFROM cdm_ibm_mdcd_v993.dbo.measurement m\r\n\t\t\r\n\t\tWHERE m.measurement_concept_id =  3007220\r\n\t\tAND m.unit_concept_id = 8923\r\n\t\tAND m.value_as_number IS NOT NULL\r\n\t\tAND m.value_as_number <     47.000\r\n\t) violated_rows\r\n) violated_row_count,\r\n( \r\n\tSELECT COUNT_BIG(*) AS num_rows\r\n\tFROM cdm_ibm_mdcd_v993.dbo.measurement m\r\n\t\r\n\tWHERE measurement_concept_id =  3007220\r\n\tAND unit_concept_id = 8923\r\n\tAND value_as_number IS NOT NULL\r\n) denominator\r\n;","CHECK_NAME":"plausibleValueLow","CHECK_LEVEL":"CONCEPT","CHECK_DESCRIPTION":"For the combination of CONCEPT_ID  3007220 (Creatine kinase [Enzymatic activity/volume] in Serum or Plasma) and UNIT_CONCEPT_ID 8923 (international unit per liter), the number and percent of records that have a value less than     47.000.","CDM_TABLE_NAME":"MEASUREMENT","CDM_FIELD_NAME":"MEASUREMENT_CONCEPT_ID","CONCEPT_ID":" 3007220","UNIT_CONCEPT_ID":"8923","SQL_FILE":"concept_plausible_value_low.sql","CATEGORY":"Plausibility","SUBCATEGORY":"Atemporal","CONTEXT":"Verification","checkId":1369,"FAILED":0,"THRESHOLD_VALUE":5,"_row":"18.244"},{"NUM_VIOLATED_ROWS":0,"PCT_VIOLATED_ROWS":0,"NUM_DENOMINATOR_ROWS":0,"EXECUTION_TIME":"1.793936 secs","QUERY_TEXT":"\r\n/*********\r\nCONCEPT LEVEL check:\r\nPLAUSIBLE_VALUE_LOW - find any MEASUREMENT records that have VALUE_AS_NUMBER with non-null value < plausible low value\r\n\r\nParameters used in this template:\r\ncdmDatabaseSchema = cdm_ibm_mdcd_v993.dbo\r\nconceptId =  3007263\r\nunitConceptId = 8554\r\nplausibleValueLow =      0.000\r\n\r\n**********/\r\n\r\n\r\nSELECT num_violated_rows, CASE WHEN denominator.num_rows = 0 THEN 0 ELSE 1.0*num_violated_rows/denominator.num_rows END  AS pct_violated_rows, \r\n  denominator.num_rows as num_denominator_rows\r\nFROM\r\n(\r\n\tSELECT COUNT_BIG(*) AS num_violated_rows\r\n\tFROM\r\n\t(\r\n\t\tSELECT m.* \r\n\t\tFROM cdm_ibm_mdcd_v993.dbo.measurement m\r\n\t\t\r\n\t\tWHERE m.measurement_concept_id =  3007263\r\n\t\tAND m.unit_concept_id = 8554\r\n\t\tAND m.value_as_number IS NOT NULL\r\n\t\tAND m.value_as_number <      0.000\r\n\t) violated_rows\r\n) violated_row_count,\r\n( \r\n\tSELECT COUNT_BIG(*) AS num_rows\r\n\tFROM cdm_ibm_mdcd_v993.dbo.measurement m\r\n\t\r\n\tWHERE measurement_concept_id =  3007263\r\n\tAND unit_concept_id = 8554\r\n\tAND value_as_number IS NOT NULL\r\n) denominator\r\n;","CHECK_NAME":"plausibleValueLow","CHECK_LEVEL":"CONCEPT","CHECK_DESCRIPTION":"For the combination of CONCEPT_ID  3007263 (Hemoglobin A1c/Hemoglobin.total in Blood by calculation) and UNIT_CONCEPT_ID 8554 (percent), the number and percent of records that have a value less than      0.000.","CDM_TABLE_NAME":"MEASUREMENT","CDM_FIELD_NAME":"MEASUREMENT_CONCEPT_ID","CONCEPT_ID":" 3007263","UNIT_CONCEPT_ID":"8554","SQL_FILE":"concept_plausible_value_low.sql","CATEGORY":"Plausibility","SUBCATEGORY":"Atemporal","CONTEXT":"Verification","checkId":1370,"FAILED":0,"THRESHOLD_VALUE":5,"_row":"18.245"},{"NUM_VIOLATED_ROWS":0,"PCT_VIOLATED_ROWS":0,"NUM_DENOMINATOR_ROWS":0,"EXECUTION_TIME":"0.825000 secs","QUERY_TEXT":"\r\n/*********\r\nCONCEPT LEVEL check:\r\nPLAUSIBLE_VALUE_LOW - find any MEASUREMENT records that have VALUE_AS_NUMBER with non-null value < plausible low value\r\n\r\nParameters used in this template:\r\ncdmDatabaseSchema = cdm_ibm_mdcd_v993.dbo\r\nconceptId =  3007332\r\nunitConceptId = 8840\r\nplausibleValueLow =      1.000\r\n\r\n**********/\r\n\r\n\r\nSELECT num_violated_rows, CASE WHEN denominator.num_rows = 0 THEN 0 ELSE 1.0*num_violated_rows/denominator.num_rows END  AS pct_violated_rows, \r\n  denominator.num_rows as num_denominator_rows\r\nFROM\r\n(\r\n\tSELECT COUNT_BIG(*) AS num_violated_rows\r\n\tFROM\r\n\t(\r\n\t\tSELECT m.* \r\n\t\tFROM cdm_ibm_mdcd_v993.dbo.measurement m\r\n\t\t\r\n\t\tWHERE m.measurement_concept_id =  3007332\r\n\t\tAND m.unit_concept_id = 8840\r\n\t\tAND m.value_as_number IS NOT NULL\r\n\t\tAND m.value_as_number <      1.000\r\n\t) violated_rows\r\n) violated_row_count,\r\n( \r\n\tSELECT COUNT_BIG(*) AS num_rows\r\n\tFROM cdm_ibm_mdcd_v993.dbo.measurement m\r\n\t\r\n\tWHERE measurement_concept_id =  3007332\r\n\tAND unit_concept_id = 8840\r\n\tAND value_as_number IS NOT NULL\r\n) denominator\r\n;","CHECK_NAME":"plausibleValueLow","CHECK_LEVEL":"CONCEPT","CHECK_DESCRIPTION":"For the combination of CONCEPT_ID  3007332 (Glucose [Mass/volume] in Serum or Plasma --1 hour post 75 g glucose PO) and UNIT_CONCEPT_ID 8840 (milligram per deciliter), the number and percent of records that have a value less than      1.000.","CDM_TABLE_NAME":"MEASUREMENT","CDM_FIELD_NAME":"MEASUREMENT_CONCEPT_ID","CONCEPT_ID":" 3007332","UNIT_CONCEPT_ID":"8840","SQL_FILE":"concept_plausible_value_low.sql","CATEGORY":"Plausibility","SUBCATEGORY":"Atemporal","CONTEXT":"Verification","checkId":1371,"FAILED":0,"THRESHOLD_VALUE":5,"_row":"18.246"},{"NUM_VIOLATED_ROWS":0,"PCT_VIOLATED_ROWS":0,"NUM_DENOMINATOR_ROWS":0,"EXECUTION_TIME":"0.891964 secs","QUERY_TEXT":"\r\n/*********\r\nCONCEPT LEVEL check:\r\nPLAUSIBLE_VALUE_LOW - find any MEASUREMENT records that have VALUE_AS_NUMBER with non-null value < plausible low value\r\n\r\nParameters used in this template:\r\ncdmDatabaseSchema = cdm_ibm_mdcd_v993.dbo\r\nconceptId =  3007359\r\nunitConceptId = 8840\r\nplausibleValueLow =      1.000\r\n\r\n**********/\r\n\r\n\r\nSELECT num_violated_rows, CASE WHEN denominator.num_rows = 0 THEN 0 ELSE 1.0*num_violated_rows/denominator.num_rows END  AS pct_violated_rows, \r\n  denominator.num_rows as num_denominator_rows\r\nFROM\r\n(\r\n\tSELECT COUNT_BIG(*) AS num_violated_rows\r\n\tFROM\r\n\t(\r\n\t\tSELECT m.* \r\n\t\tFROM cdm_ibm_mdcd_v993.dbo.measurement m\r\n\t\t\r\n\t\tWHERE m.measurement_concept_id =  3007359\r\n\t\tAND m.unit_concept_id = 8840\r\n\t\tAND m.value_as_number IS NOT NULL\r\n\t\tAND m.value_as_number <      1.000\r\n\t) violated_rows\r\n) violated_row_count,\r\n( \r\n\tSELECT COUNT_BIG(*) AS num_rows\r\n\tFROM cdm_ibm_mdcd_v993.dbo.measurement m\r\n\t\r\n\tWHERE measurement_concept_id =  3007359\r\n\tAND unit_concept_id = 8840\r\n\tAND value_as_number IS NOT NULL\r\n) denominator\r\n;","CHECK_NAME":"plausibleValueLow","CHECK_LEVEL":"CONCEPT","CHECK_DESCRIPTION":"For the combination of CONCEPT_ID  3007359 (Bilirubin.indirect [Mass/volume] in Serum or Plasma) and UNIT_CONCEPT_ID 8840 (milligram per deciliter), the number and percent of records that have a value less than      1.000.","CDM_TABLE_NAME":"MEASUREMENT","CDM_FIELD_NAME":"MEASUREMENT_CONCEPT_ID","CONCEPT_ID":" 3007359","UNIT_CONCEPT_ID":"8840","SQL_FILE":"concept_plausible_value_low.sql","CATEGORY":"Plausibility","SUBCATEGORY":"Atemporal","CONTEXT":"Verification","checkId":1372,"FAILED":0,"THRESHOLD_VALUE":5,"_row":"18.247"},{"NUM_VIOLATED_ROWS":0,"PCT_VIOLATED_ROWS":0,"NUM_DENOMINATOR_ROWS":0,"EXECUTION_TIME":"1.961941 secs","QUERY_TEXT":"\r\n/*********\r\nCONCEPT LEVEL check:\r\nPLAUSIBLE_VALUE_LOW - find any MEASUREMENT records that have VALUE_AS_NUMBER with non-null value < plausible low value\r\n\r\nParameters used in this template:\r\ncdmDatabaseSchema = cdm_ibm_mdcd_v993.dbo\r\nconceptId =  3007461\r\nunitConceptId = 8848\r\nplausibleValueLow =    100.000\r\n\r\n**********/\r\n\r\n\r\nSELECT num_violated_rows, CASE WHEN denominator.num_rows = 0 THEN 0 ELSE 1.0*num_violated_rows/denominator.num_rows END  AS pct_violated_rows, \r\n  denominator.num_rows as num_denominator_rows\r\nFROM\r\n(\r\n\tSELECT COUNT_BIG(*) AS num_violated_rows\r\n\tFROM\r\n\t(\r\n\t\tSELECT m.* \r\n\t\tFROM cdm_ibm_mdcd_v993.dbo.measurement m\r\n\t\t\r\n\t\tWHERE m.measurement_concept_id =  3007461\r\n\t\tAND m.unit_concept_id = 8848\r\n\t\tAND m.value_as_number IS NOT NULL\r\n\t\tAND m.value_as_number <    100.000\r\n\t) violated_rows\r\n) violated_row_count,\r\n( \r\n\tSELECT COUNT_BIG(*) AS num_rows\r\n\tFROM cdm_ibm_mdcd_v993.dbo.measurement m\r\n\t\r\n\tWHERE measurement_concept_id =  3007461\r\n\tAND unit_concept_id = 8848\r\n\tAND value_as_number IS NOT NULL\r\n) denominator\r\n;","CHECK_NAME":"plausibleValueLow","CHECK_LEVEL":"CONCEPT","CHECK_DESCRIPTION":"For the combination of CONCEPT_ID  3007461 (Platelets [#/volume] in Blood) and UNIT_CONCEPT_ID 8848 (thousand per microliter), the number and percent of records that have a value less than    100.000.","CDM_TABLE_NAME":"MEASUREMENT","CDM_FIELD_NAME":"MEASUREMENT_CONCEPT_ID","CONCEPT_ID":" 3007461","UNIT_CONCEPT_ID":"8848","SQL_FILE":"concept_plausible_value_low.sql","CATEGORY":"Plausibility","SUBCATEGORY":"Atemporal","CONTEXT":"Verification","checkId":1373,"FAILED":0,"THRESHOLD_VALUE":5,"_row":"18.248"},{"NUM_VIOLATED_ROWS":0,"PCT_VIOLATED_ROWS":0,"NUM_DENOMINATOR_ROWS":0,"EXECUTION_TIME":"1.130974 secs","QUERY_TEXT":"\r\n/*********\r\nCONCEPT LEVEL check:\r\nPLAUSIBLE_VALUE_LOW - find any MEASUREMENT records that have VALUE_AS_NUMBER with non-null value < plausible low value\r\n\r\nParameters used in this template:\r\ncdmDatabaseSchema = cdm_ibm_mdcd_v993.dbo\r\nconceptId =  3008295\r\nunitConceptId = 8605\r\nplausibleValueLow =    220.000\r\n\r\n**********/\r\n\r\n\r\nSELECT num_violated_rows, CASE WHEN denominator.num_rows = 0 THEN 0 ELSE 1.0*num_violated_rows/denominator.num_rows END  AS pct_violated_rows, \r\n  denominator.num_rows as num_denominator_rows\r\nFROM\r\n(\r\n\tSELECT COUNT_BIG(*) AS num_violated_rows\r\n\tFROM\r\n\t(\r\n\t\tSELECT m.* \r\n\t\tFROM cdm_ibm_mdcd_v993.dbo.measurement m\r\n\t\t\r\n\t\tWHERE m.measurement_concept_id =  3008295\r\n\t\tAND m.unit_concept_id = 8605\r\n\t\tAND m.value_as_number IS NOT NULL\r\n\t\tAND m.value_as_number <    220.000\r\n\t) violated_rows\r\n) violated_row_count,\r\n( \r\n\tSELECT COUNT_BIG(*) AS num_rows\r\n\tFROM cdm_ibm_mdcd_v993.dbo.measurement m\r\n\t\r\n\tWHERE measurement_concept_id =  3008295\r\n\tAND unit_concept_id = 8605\r\n\tAND value_as_number IS NOT NULL\r\n) denominator\r\n;","CHECK_NAME":"plausibleValueLow","CHECK_LEVEL":"CONCEPT","CHECK_DESCRIPTION":"For the combination of CONCEPT_ID  3008295 (Osmolality of Serum or Plasma) and UNIT_CONCEPT_ID 8605 (milliosmole), the number and percent of records that have a value less than    220.000.","CDM_TABLE_NAME":"MEASUREMENT","CDM_FIELD_NAME":"MEASUREMENT_CONCEPT_ID","CONCEPT_ID":" 3008295","UNIT_CONCEPT_ID":"8605","SQL_FILE":"concept_plausible_value_low.sql","CATEGORY":"Plausibility","SUBCATEGORY":"Atemporal","CONTEXT":"Verification","checkId":1374,"FAILED":0,"THRESHOLD_VALUE":5,"_row":"18.249"},{"NUM_VIOLATED_ROWS":0,"PCT_VIOLATED_ROWS":0,"NUM_DENOMINATOR_ROWS":0,"EXECUTION_TIME":"0.873920 secs","QUERY_TEXT":"\r\n/*********\r\nCONCEPT LEVEL check:\r\nPLAUSIBLE_VALUE_LOW - find any MEASUREMENT records that have VALUE_AS_NUMBER with non-null value < plausible low value\r\n\r\nParameters used in this template:\r\ncdmDatabaseSchema = cdm_ibm_mdcd_v993.dbo\r\nconceptId =  3008295\r\nunitConceptId = 8862\r\nplausibleValueLow =    220.000\r\n\r\n**********/\r\n\r\n\r\nSELECT num_violated_rows, CASE WHEN denominator.num_rows = 0 THEN 0 ELSE 1.0*num_violated_rows/denominator.num_rows END  AS pct_violated_rows, \r\n  denominator.num_rows as num_denominator_rows\r\nFROM\r\n(\r\n\tSELECT COUNT_BIG(*) AS num_violated_rows\r\n\tFROM\r\n\t(\r\n\t\tSELECT m.* \r\n\t\tFROM cdm_ibm_mdcd_v993.dbo.measurement m\r\n\t\t\r\n\t\tWHERE m.measurement_concept_id =  3008295\r\n\t\tAND m.unit_concept_id = 8862\r\n\t\tAND m.value_as_number IS NOT NULL\r\n\t\tAND m.value_as_number <    220.000\r\n\t) violated_rows\r\n) violated_row_count,\r\n( \r\n\tSELECT COUNT_BIG(*) AS num_rows\r\n\tFROM cdm_ibm_mdcd_v993.dbo.measurement m\r\n\t\r\n\tWHERE measurement_concept_id =  3008295\r\n\tAND unit_concept_id = 8862\r\n\tAND value_as_number IS NOT NULL\r\n) denominator\r\n;","CHECK_NAME":"plausibleValueLow","CHECK_LEVEL":"CONCEPT","CHECK_DESCRIPTION":"For the combination of CONCEPT_ID  3008295 (Osmolality of Serum or Plasma) and UNIT_CONCEPT_ID 8862 (milliosmole per kilogram), the number and percent of records that have a value less than    220.000.","CDM_TABLE_NAME":"MEASUREMENT","CDM_FIELD_NAME":"MEASUREMENT_CONCEPT_ID","CONCEPT_ID":" 3008295","UNIT_CONCEPT_ID":"8862","SQL_FILE":"concept_plausible_value_low.sql","CATEGORY":"Plausibility","SUBCATEGORY":"Atemporal","CONTEXT":"Verification","checkId":1375,"FAILED":0,"THRESHOLD_VALUE":5,"_row":"18.250"},{"NUM_VIOLATED_ROWS":0,"PCT_VIOLATED_ROWS":0,"NUM_DENOMINATOR_ROWS":0,"EXECUTION_TIME":"0.998941 secs","QUERY_TEXT":"\r\n/*********\r\nCONCEPT LEVEL check:\r\nPLAUSIBLE_VALUE_LOW - find any MEASUREMENT records that have VALUE_AS_NUMBER with non-null value < plausible low value\r\n\r\nParameters used in this template:\r\ncdmDatabaseSchema = cdm_ibm_mdcd_v993.dbo\r\nconceptId =  3008295\r\nunitConceptId = 9577\r\nplausibleValueLow =    220.000\r\n\r\n**********/\r\n\r\n\r\nSELECT num_violated_rows, CASE WHEN denominator.num_rows = 0 THEN 0 ELSE 1.0*num_violated_rows/denominator.num_rows END  AS pct_violated_rows, \r\n  denominator.num_rows as num_denominator_rows\r\nFROM\r\n(\r\n\tSELECT COUNT_BIG(*) AS num_violated_rows\r\n\tFROM\r\n\t(\r\n\t\tSELECT m.* \r\n\t\tFROM cdm_ibm_mdcd_v993.dbo.measurement m\r\n\t\t\r\n\t\tWHERE m.measurement_concept_id =  3008295\r\n\t\tAND m.unit_concept_id = 9577\r\n\t\tAND m.value_as_number IS NOT NULL\r\n\t\tAND m.value_as_number <    220.000\r\n\t) violated_rows\r\n) violated_row_count,\r\n( \r\n\tSELECT COUNT_BIG(*) AS num_rows\r\n\tFROM cdm_ibm_mdcd_v993.dbo.measurement m\r\n\t\r\n\tWHERE measurement_concept_id =  3008295\r\n\tAND unit_concept_id = 9577\r\n\tAND value_as_number IS NOT NULL\r\n) denominator\r\n;","CHECK_NAME":"plausibleValueLow","CHECK_LEVEL":"CONCEPT","CHECK_DESCRIPTION":"For the combination of CONCEPT_ID  3008295 (Osmolality of Serum or Plasma) and UNIT_CONCEPT_ID 9577 (millimole per kilogram), the number and percent of records that have a value less than    220.000.","CDM_TABLE_NAME":"MEASUREMENT","CDM_FIELD_NAME":"MEASUREMENT_CONCEPT_ID","CONCEPT_ID":" 3008295","UNIT_CONCEPT_ID":"9577","SQL_FILE":"concept_plausible_value_low.sql","CATEGORY":"Plausibility","SUBCATEGORY":"Atemporal","CONTEXT":"Verification","checkId":1376,"FAILED":0,"THRESHOLD_VALUE":5,"_row":"18.251"},{"NUM_VIOLATED_ROWS":0,"PCT_VIOLATED_ROWS":0,"NUM_DENOMINATOR_ROWS":0,"EXECUTION_TIME":"0.932971 secs","QUERY_TEXT":"\r\n/*********\r\nCONCEPT LEVEL check:\r\nPLAUSIBLE_VALUE_LOW - find any MEASUREMENT records that have VALUE_AS_NUMBER with non-null value < plausible low value\r\n\r\nParameters used in this template:\r\ncdmDatabaseSchema = cdm_ibm_mdcd_v993.dbo\r\nconceptId =  3008295\r\nunitConceptId = 9591\r\nplausibleValueLow =    220.000\r\n\r\n**********/\r\n\r\n\r\nSELECT num_violated_rows, CASE WHEN denominator.num_rows = 0 THEN 0 ELSE 1.0*num_violated_rows/denominator.num_rows END  AS pct_violated_rows, \r\n  denominator.num_rows as num_denominator_rows\r\nFROM\r\n(\r\n\tSELECT COUNT_BIG(*) AS num_violated_rows\r\n\tFROM\r\n\t(\r\n\t\tSELECT m.* \r\n\t\tFROM cdm_ibm_mdcd_v993.dbo.measurement m\r\n\t\t\r\n\t\tWHERE m.measurement_concept_id =  3008295\r\n\t\tAND m.unit_concept_id = 9591\r\n\t\tAND m.value_as_number IS NOT NULL\r\n\t\tAND m.value_as_number <    220.000\r\n\t) violated_rows\r\n) violated_row_count,\r\n( \r\n\tSELECT COUNT_BIG(*) AS num_rows\r\n\tFROM cdm_ibm_mdcd_v993.dbo.measurement m\r\n\t\r\n\tWHERE measurement_concept_id =  3008295\r\n\tAND unit_concept_id = 9591\r\n\tAND value_as_number IS NOT NULL\r\n) denominator\r\n;","CHECK_NAME":"plausibleValueLow","CHECK_LEVEL":"CONCEPT","CHECK_DESCRIPTION":"For the combination of CONCEPT_ID  3008295 (Osmolality of Serum or Plasma) and UNIT_CONCEPT_ID 9591 (milliosmole per liter), the number and percent of records that have a value less than    220.000.","CDM_TABLE_NAME":"MEASUREMENT","CDM_FIELD_NAME":"MEASUREMENT_CONCEPT_ID","CONCEPT_ID":" 3008295","UNIT_CONCEPT_ID":"9591","SQL_FILE":"concept_plausible_value_low.sql","CATEGORY":"Plausibility","SUBCATEGORY":"Atemporal","CONTEXT":"Verification","checkId":1377,"FAILED":0,"THRESHOLD_VALUE":5,"_row":"18.252"},{"NUM_VIOLATED_ROWS":0,"PCT_VIOLATED_ROWS":0,"NUM_DENOMINATOR_ROWS":0,"EXECUTION_TIME":"0.827970 secs","QUERY_TEXT":"\r\n/*********\r\nCONCEPT LEVEL check:\r\nPLAUSIBLE_VALUE_LOW - find any MEASUREMENT records that have VALUE_AS_NUMBER with non-null value < plausible low value\r\n\r\nParameters used in this template:\r\ncdmDatabaseSchema = cdm_ibm_mdcd_v993.dbo\r\nconceptId =  3008342\r\nunitConceptId = 8554\r\nplausibleValueLow =     45.000\r\n\r\n**********/\r\n\r\n\r\nSELECT num_violated_rows, CASE WHEN denominator.num_rows = 0 THEN 0 ELSE 1.0*num_violated_rows/denominator.num_rows END  AS pct_violated_rows, \r\n  denominator.num_rows as num_denominator_rows\r\nFROM\r\n(\r\n\tSELECT COUNT_BIG(*) AS num_violated_rows\r\n\tFROM\r\n\t(\r\n\t\tSELECT m.* \r\n\t\tFROM cdm_ibm_mdcd_v993.dbo.measurement m\r\n\t\t\r\n\t\tWHERE m.measurement_concept_id =  3008342\r\n\t\tAND m.unit_concept_id = 8554\r\n\t\tAND m.value_as_number IS NOT NULL\r\n\t\tAND m.value_as_number <     45.000\r\n\t) violated_rows\r\n) violated_row_count,\r\n( \r\n\tSELECT COUNT_BIG(*) AS num_rows\r\n\tFROM cdm_ibm_mdcd_v993.dbo.measurement m\r\n\t\r\n\tWHERE measurement_concept_id =  3008342\r\n\tAND unit_concept_id = 8554\r\n\tAND value_as_number IS NOT NULL\r\n) denominator\r\n;","CHECK_NAME":"plausibleValueLow","CHECK_LEVEL":"CONCEPT","CHECK_DESCRIPTION":"For the combination of CONCEPT_ID  3008342 (Neutrophils/100 leukocytes in Blood by Automated count) and UNIT_CONCEPT_ID 8554 (percent), the number and percent of records that have a value less than     45.000.","CDM_TABLE_NAME":"MEASUREMENT","CDM_FIELD_NAME":"MEASUREMENT_CONCEPT_ID","CONCEPT_ID":" 3008342","UNIT_CONCEPT_ID":"8554","SQL_FILE":"concept_plausible_value_low.sql","CATEGORY":"Plausibility","SUBCATEGORY":"Atemporal","CONTEXT":"Verification","checkId":1378,"FAILED":0,"THRESHOLD_VALUE":5,"_row":"18.253"},{"NUM_VIOLATED_ROWS":0,"PCT_VIOLATED_ROWS":0,"NUM_DENOMINATOR_ROWS":0,"EXECUTION_TIME":"0.790972 secs","QUERY_TEXT":"\r\n/*********\r\nCONCEPT LEVEL check:\r\nPLAUSIBLE_VALUE_LOW - find any MEASUREMENT records that have VALUE_AS_NUMBER with non-null value < plausible low value\r\n\r\nParameters used in this template:\r\ncdmDatabaseSchema = cdm_ibm_mdcd_v993.dbo\r\nconceptId =  3008598\r\nunitConceptId = 8817\r\nplausibleValueLow =      0.100\r\n\r\n**********/\r\n\r\n\r\nSELECT num_violated_rows, CASE WHEN denominator.num_rows = 0 THEN 0 ELSE 1.0*num_violated_rows/denominator.num_rows END  AS pct_violated_rows, \r\n  denominator.num_rows as num_denominator_rows\r\nFROM\r\n(\r\n\tSELECT COUNT_BIG(*) AS num_violated_rows\r\n\tFROM\r\n\t(\r\n\t\tSELECT m.* \r\n\t\tFROM cdm_ibm_mdcd_v993.dbo.measurement m\r\n\t\t\r\n\t\tWHERE m.measurement_concept_id =  3008598\r\n\t\tAND m.unit_concept_id = 8817\r\n\t\tAND m.value_as_number IS NOT NULL\r\n\t\tAND m.value_as_number <      0.100\r\n\t) violated_rows\r\n) violated_row_count,\r\n( \r\n\tSELECT COUNT_BIG(*) AS num_rows\r\n\tFROM cdm_ibm_mdcd_v993.dbo.measurement m\r\n\t\r\n\tWHERE measurement_concept_id =  3008598\r\n\tAND unit_concept_id = 8817\r\n\tAND value_as_number IS NOT NULL\r\n) denominator\r\n;","CHECK_NAME":"plausibleValueLow","CHECK_LEVEL":"CONCEPT","CHECK_DESCRIPTION":"For the combination of CONCEPT_ID  3008598 (Thyroxine (T4) free [Mass/volume] in Serum or Plasma) and UNIT_CONCEPT_ID 8817 (nanogram per deciliter), the number and percent of records that have a value less than      0.100.","CDM_TABLE_NAME":"MEASUREMENT","CDM_FIELD_NAME":"MEASUREMENT_CONCEPT_ID","CONCEPT_ID":" 3008598","UNIT_CONCEPT_ID":"8817","SQL_FILE":"concept_plausible_value_low.sql","CATEGORY":"Plausibility","SUBCATEGORY":"Atemporal","CONTEXT":"Verification","checkId":1379,"FAILED":0,"THRESHOLD_VALUE":5,"_row":"18.254"},{"NUM_VIOLATED_ROWS":0,"PCT_VIOLATED_ROWS":0,"NUM_DENOMINATOR_ROWS":0,"EXECUTION_TIME":"1.718959 secs","QUERY_TEXT":"\r\n/*********\r\nCONCEPT LEVEL check:\r\nPLAUSIBLE_VALUE_LOW - find any MEASUREMENT records that have VALUE_AS_NUMBER with non-null value < plausible low value\r\n\r\nParameters used in this template:\r\ncdmDatabaseSchema = cdm_ibm_mdcd_v993.dbo\r\nconceptId =  3008893\r\nunitConceptId = 8554\r\nplausibleValueLow =      0.000\r\n\r\n**********/\r\n\r\n\r\nSELECT num_violated_rows, CASE WHEN denominator.num_rows = 0 THEN 0 ELSE 1.0*num_violated_rows/denominator.num_rows END  AS pct_violated_rows, \r\n  denominator.num_rows as num_denominator_rows\r\nFROM\r\n(\r\n\tSELECT COUNT_BIG(*) AS num_violated_rows\r\n\tFROM\r\n\t(\r\n\t\tSELECT m.* \r\n\t\tFROM cdm_ibm_mdcd_v993.dbo.measurement m\r\n\t\t\r\n\t\tWHERE m.measurement_concept_id =  3008893\r\n\t\tAND m.unit_concept_id = 8554\r\n\t\tAND m.value_as_number IS NOT NULL\r\n\t\tAND m.value_as_number <      0.000\r\n\t) violated_rows\r\n) violated_row_count,\r\n( \r\n\tSELECT COUNT_BIG(*) AS num_rows\r\n\tFROM cdm_ibm_mdcd_v993.dbo.measurement m\r\n\t\r\n\tWHERE measurement_concept_id =  3008893\r\n\tAND unit_concept_id = 8554\r\n\tAND value_as_number IS NOT NULL\r\n) denominator\r\n;","CHECK_NAME":"plausibleValueLow","CHECK_LEVEL":"CONCEPT","CHECK_DESCRIPTION":"For the combination of CONCEPT_ID  3008893 (Testosterone [Mass/volume] in Serum or Plasma) and UNIT_CONCEPT_ID 8554 (percent), the number and percent of records that have a value less than      0.000.","CDM_TABLE_NAME":"MEASUREMENT","CDM_FIELD_NAME":"MEASUREMENT_CONCEPT_ID","CONCEPT_ID":" 3008893","UNIT_CONCEPT_ID":"8554","SQL_FILE":"concept_plausible_value_low.sql","CATEGORY":"Plausibility","SUBCATEGORY":"Atemporal","CONTEXT":"Verification","checkId":1380,"FAILED":0,"THRESHOLD_VALUE":5,"_row":"18.255"},{"NUM_VIOLATED_ROWS":0,"PCT_VIOLATED_ROWS":0,"NUM_DENOMINATOR_ROWS":0,"EXECUTION_TIME":"3.340865 secs","QUERY_TEXT":"\r\n/*********\r\nCONCEPT LEVEL check:\r\nPLAUSIBLE_VALUE_LOW - find any MEASUREMENT records that have VALUE_AS_NUMBER with non-null value < plausible low value\r\n\r\nParameters used in this template:\r\ncdmDatabaseSchema = cdm_ibm_mdcd_v993.dbo\r\nconceptId =  3008893\r\nunitConceptId = 8817\r\nplausibleValueLow =      5.000\r\n\r\n**********/\r\n\r\n\r\nSELECT num_violated_rows, CASE WHEN denominator.num_rows = 0 THEN 0 ELSE 1.0*num_violated_rows/denominator.num_rows END  AS pct_violated_rows, \r\n  denominator.num_rows as num_denominator_rows\r\nFROM\r\n(\r\n\tSELECT COUNT_BIG(*) AS num_violated_rows\r\n\tFROM\r\n\t(\r\n\t\tSELECT m.* \r\n\t\tFROM cdm_ibm_mdcd_v993.dbo.measurement m\r\n\t\t\r\n\t\tWHERE m.measurement_concept_id =  3008893\r\n\t\tAND m.unit_concept_id = 8817\r\n\t\tAND m.value_as_number IS NOT NULL\r\n\t\tAND m.value_as_number <      5.000\r\n\t) violated_rows\r\n) violated_row_count,\r\n( \r\n\tSELECT COUNT_BIG(*) AS num_rows\r\n\tFROM cdm_ibm_mdcd_v993.dbo.measurement m\r\n\t\r\n\tWHERE measurement_concept_id =  3008893\r\n\tAND unit_concept_id = 8817\r\n\tAND value_as_number IS NOT NULL\r\n) denominator\r\n;","CHECK_NAME":"plausibleValueLow","CHECK_LEVEL":"CONCEPT","CHECK_DESCRIPTION":"For the combination of CONCEPT_ID  3008893 (Testosterone [Mass/volume] in Serum or Plasma) and UNIT_CONCEPT_ID 8817 (nanogram per deciliter), the number and percent of records that have a value less than      5.000.","CDM_TABLE_NAME":"MEASUREMENT","CDM_FIELD_NAME":"MEASUREMENT_CONCEPT_ID","CONCEPT_ID":" 3008893","UNIT_CONCEPT_ID":"8817","SQL_FILE":"concept_plausible_value_low.sql","CATEGORY":"Plausibility","SUBCATEGORY":"Atemporal","CONTEXT":"Verification","checkId":1381,"FAILED":0,"THRESHOLD_VALUE":5,"_row":"18.256"},{"NUM_VIOLATED_ROWS":0,"PCT_VIOLATED_ROWS":0,"NUM_DENOMINATOR_ROWS":0,"EXECUTION_TIME":"1.239964 secs","QUERY_TEXT":"\r\n/*********\r\nCONCEPT LEVEL check:\r\nPLAUSIBLE_VALUE_LOW - find any MEASUREMENT records that have VALUE_AS_NUMBER with non-null value < plausible low value\r\n\r\nParameters used in this template:\r\ncdmDatabaseSchema = cdm_ibm_mdcd_v993.dbo\r\nconceptId =  3009041\r\nunitConceptId = 8753\r\nplausibleValueLow =      1.000\r\n\r\n**********/\r\n\r\n\r\nSELECT num_violated_rows, CASE WHEN denominator.num_rows = 0 THEN 0 ELSE 1.0*num_violated_rows/denominator.num_rows END  AS pct_violated_rows, \r\n  denominator.num_rows as num_denominator_rows\r\nFROM\r\n(\r\n\tSELECT COUNT_BIG(*) AS num_violated_rows\r\n\tFROM\r\n\t(\r\n\t\tSELECT m.* \r\n\t\tFROM cdm_ibm_mdcd_v993.dbo.measurement m\r\n\t\t\r\n\t\tWHERE m.measurement_concept_id =  3009041\r\n\t\tAND m.unit_concept_id = 8753\r\n\t\tAND m.value_as_number IS NOT NULL\r\n\t\tAND m.value_as_number <      1.000\r\n\t) violated_rows\r\n) violated_row_count,\r\n( \r\n\tSELECT COUNT_BIG(*) AS num_rows\r\n\tFROM cdm_ibm_mdcd_v993.dbo.measurement m\r\n\t\r\n\tWHERE measurement_concept_id =  3009041\r\n\tAND unit_concept_id = 8753\r\n\tAND value_as_number IS NOT NULL\r\n) denominator\r\n;","CHECK_NAME":"plausibleValueLow","CHECK_LEVEL":"CONCEPT","CHECK_DESCRIPTION":"For the combination of CONCEPT_ID  3009041 (Cardiolipin IgG Ab [Units/volume] in Serum by Immunoassay) and UNIT_CONCEPT_ID 8753 (millimole per liter), the number and percent of records that have a value less than      1.000.","CDM_TABLE_NAME":"MEASUREMENT","CDM_FIELD_NAME":"MEASUREMENT_CONCEPT_ID","CONCEPT_ID":" 3009041","UNIT_CONCEPT_ID":"8753","SQL_FILE":"concept_plausible_value_low.sql","CATEGORY":"Plausibility","SUBCATEGORY":"Atemporal","CONTEXT":"Verification","checkId":1382,"FAILED":0,"THRESHOLD_VALUE":5,"_row":"18.257"},{"NUM_VIOLATED_ROWS":0,"PCT_VIOLATED_ROWS":0,"NUM_DENOMINATOR_ROWS":0,"EXECUTION_TIME":"1.357970 secs","QUERY_TEXT":"\r\n/*********\r\nCONCEPT LEVEL check:\r\nPLAUSIBLE_VALUE_LOW - find any MEASUREMENT records that have VALUE_AS_NUMBER with non-null value < plausible low value\r\n\r\nParameters used in this template:\r\ncdmDatabaseSchema = cdm_ibm_mdcd_v993.dbo\r\nconceptId =  3009041\r\nunitConceptId = 9100\r\nplausibleValueLow =      1.000\r\n\r\n**********/\r\n\r\n\r\nSELECT num_violated_rows, CASE WHEN denominator.num_rows = 0 THEN 0 ELSE 1.0*num_violated_rows/denominator.num_rows END  AS pct_violated_rows, \r\n  denominator.num_rows as num_denominator_rows\r\nFROM\r\n(\r\n\tSELECT COUNT_BIG(*) AS num_violated_rows\r\n\tFROM\r\n\t(\r\n\t\tSELECT m.* \r\n\t\tFROM cdm_ibm_mdcd_v993.dbo.measurement m\r\n\t\t\r\n\t\tWHERE m.measurement_concept_id =  3009041\r\n\t\tAND m.unit_concept_id = 9100\r\n\t\tAND m.value_as_number IS NOT NULL\r\n\t\tAND m.value_as_number <      1.000\r\n\t) violated_rows\r\n) violated_row_count,\r\n( \r\n\tSELECT COUNT_BIG(*) AS num_rows\r\n\tFROM cdm_ibm_mdcd_v993.dbo.measurement m\r\n\t\r\n\tWHERE measurement_concept_id =  3009041\r\n\tAND unit_concept_id = 9100\r\n\tAND value_as_number IS NOT NULL\r\n) denominator\r\n;","CHECK_NAME":"plausibleValueLow","CHECK_LEVEL":"CONCEPT","CHECK_DESCRIPTION":"For the combination of CONCEPT_ID  3009041 (Cardiolipin IgG Ab [Units/volume] in Serum by Immunoassay) and UNIT_CONCEPT_ID 9100 (IgG phospholipid unit), the number and percent of records that have a value less than      1.000.","CDM_TABLE_NAME":"MEASUREMENT","CDM_FIELD_NAME":"MEASUREMENT_CONCEPT_ID","CONCEPT_ID":" 3009041","UNIT_CONCEPT_ID":"9100","SQL_FILE":"concept_plausible_value_low.sql","CATEGORY":"Plausibility","SUBCATEGORY":"Atemporal","CONTEXT":"Verification","checkId":1383,"FAILED":0,"THRESHOLD_VALUE":5,"_row":"18.258"},{"NUM_VIOLATED_ROWS":0,"PCT_VIOLATED_ROWS":0,"NUM_DENOMINATOR_ROWS":0,"EXECUTION_TIME":"1.220954 secs","QUERY_TEXT":"\r\n/*********\r\nCONCEPT LEVEL check:\r\nPLAUSIBLE_VALUE_LOW - find any MEASUREMENT records that have VALUE_AS_NUMBER with non-null value < plausible low value\r\n\r\nParameters used in this template:\r\ncdmDatabaseSchema = cdm_ibm_mdcd_v993.dbo\r\nconceptId =  3009201\r\nunitConceptId = 8554\r\nplausibleValueLow =      0.000\r\n\r\n**********/\r\n\r\n\r\nSELECT num_violated_rows, CASE WHEN denominator.num_rows = 0 THEN 0 ELSE 1.0*num_violated_rows/denominator.num_rows END  AS pct_violated_rows, \r\n  denominator.num_rows as num_denominator_rows\r\nFROM\r\n(\r\n\tSELECT COUNT_BIG(*) AS num_violated_rows\r\n\tFROM\r\n\t(\r\n\t\tSELECT m.* \r\n\t\tFROM cdm_ibm_mdcd_v993.dbo.measurement m\r\n\t\t\r\n\t\tWHERE m.measurement_concept_id =  3009201\r\n\t\tAND m.unit_concept_id = 8554\r\n\t\tAND m.value_as_number IS NOT NULL\r\n\t\tAND m.value_as_number <      0.000\r\n\t) violated_rows\r\n) violated_row_count,\r\n( \r\n\tSELECT COUNT_BIG(*) AS num_rows\r\n\tFROM cdm_ibm_mdcd_v993.dbo.measurement m\r\n\t\r\n\tWHERE measurement_concept_id =  3009201\r\n\tAND unit_concept_id = 8554\r\n\tAND value_as_number IS NOT NULL\r\n) denominator\r\n;","CHECK_NAME":"plausibleValueLow","CHECK_LEVEL":"CONCEPT","CHECK_DESCRIPTION":"For the combination of CONCEPT_ID  3009201 (Thyrotropin [Units/volume] in Serum or Plasma) and UNIT_CONCEPT_ID 8554 (percent), the number and percent of records that have a value less than      0.000.","CDM_TABLE_NAME":"MEASUREMENT","CDM_FIELD_NAME":"MEASUREMENT_CONCEPT_ID","CONCEPT_ID":" 3009201","UNIT_CONCEPT_ID":"8554","SQL_FILE":"concept_plausible_value_low.sql","CATEGORY":"Plausibility","SUBCATEGORY":"Atemporal","CONTEXT":"Verification","checkId":1384,"FAILED":0,"THRESHOLD_VALUE":5,"_row":"18.259"},{"NUM_VIOLATED_ROWS":0,"PCT_VIOLATED_ROWS":0,"NUM_DENOMINATOR_ROWS":0,"EXECUTION_TIME":"1.269982 secs","QUERY_TEXT":"\r\n/*********\r\nCONCEPT LEVEL check:\r\nPLAUSIBLE_VALUE_LOW - find any MEASUREMENT records that have VALUE_AS_NUMBER with non-null value < plausible low value\r\n\r\nParameters used in this template:\r\ncdmDatabaseSchema = cdm_ibm_mdcd_v993.dbo\r\nconceptId =  3009201\r\nunitConceptId = 8860\r\nplausibleValueLow =      0.100\r\n\r\n**********/\r\n\r\n\r\nSELECT num_violated_rows, CASE WHEN denominator.num_rows = 0 THEN 0 ELSE 1.0*num_violated_rows/denominator.num_rows END  AS pct_violated_rows, \r\n  denominator.num_rows as num_denominator_rows\r\nFROM\r\n(\r\n\tSELECT COUNT_BIG(*) AS num_violated_rows\r\n\tFROM\r\n\t(\r\n\t\tSELECT m.* \r\n\t\tFROM cdm_ibm_mdcd_v993.dbo.measurement m\r\n\t\t\r\n\t\tWHERE m.measurement_concept_id =  3009201\r\n\t\tAND m.unit_concept_id = 8860\r\n\t\tAND m.value_as_number IS NOT NULL\r\n\t\tAND m.value_as_number <      0.100\r\n\t) violated_rows\r\n) violated_row_count,\r\n( \r\n\tSELECT COUNT_BIG(*) AS num_rows\r\n\tFROM cdm_ibm_mdcd_v993.dbo.measurement m\r\n\t\r\n\tWHERE measurement_concept_id =  3009201\r\n\tAND unit_concept_id = 8860\r\n\tAND value_as_number IS NOT NULL\r\n) denominator\r\n;","CHECK_NAME":"plausibleValueLow","CHECK_LEVEL":"CONCEPT","CHECK_DESCRIPTION":"For the combination of CONCEPT_ID  3009201 (Thyrotropin [Units/volume] in Serum or Plasma) and UNIT_CONCEPT_ID 8860 (microunit per milliliter), the number and percent of records that have a value less than      0.100.","CDM_TABLE_NAME":"MEASUREMENT","CDM_FIELD_NAME":"MEASUREMENT_CONCEPT_ID","CONCEPT_ID":" 3009201","UNIT_CONCEPT_ID":"8860","SQL_FILE":"concept_plausible_value_low.sql","CATEGORY":"Plausibility","SUBCATEGORY":"Atemporal","CONTEXT":"Verification","checkId":1385,"FAILED":0,"THRESHOLD_VALUE":5,"_row":"18.260"},{"NUM_VIOLATED_ROWS":0,"PCT_VIOLATED_ROWS":0,"NUM_DENOMINATOR_ROWS":0,"EXECUTION_TIME":"0.787972 secs","QUERY_TEXT":"\r\n/*********\r\nCONCEPT LEVEL check:\r\nPLAUSIBLE_VALUE_LOW - find any MEASUREMENT records that have VALUE_AS_NUMBER with non-null value < plausible low value\r\n\r\nParameters used in this template:\r\ncdmDatabaseSchema = cdm_ibm_mdcd_v993.dbo\r\nconceptId =  3009201\r\nunitConceptId = 9040\r\nplausibleValueLow =      0.100\r\n\r\n**********/\r\n\r\n\r\nSELECT num_violated_rows, CASE WHEN denominator.num_rows = 0 THEN 0 ELSE 1.0*num_violated_rows/denominator.num_rows END  AS pct_violated_rows, \r\n  denominator.num_rows as num_denominator_rows\r\nFROM\r\n(\r\n\tSELECT COUNT_BIG(*) AS num_violated_rows\r\n\tFROM\r\n\t(\r\n\t\tSELECT m.* \r\n\t\tFROM cdm_ibm_mdcd_v993.dbo.measurement m\r\n\t\t\r\n\t\tWHERE m.measurement_concept_id =  3009201\r\n\t\tAND m.unit_concept_id = 9040\r\n\t\tAND m.value_as_number IS NOT NULL\r\n\t\tAND m.value_as_number <      0.100\r\n\t) violated_rows\r\n) violated_row_count,\r\n( \r\n\tSELECT COUNT_BIG(*) AS num_rows\r\n\tFROM cdm_ibm_mdcd_v993.dbo.measurement m\r\n\t\r\n\tWHERE measurement_concept_id =  3009201\r\n\tAND unit_concept_id = 9040\r\n\tAND value_as_number IS NOT NULL\r\n) denominator\r\n;","CHECK_NAME":"plausibleValueLow","CHECK_LEVEL":"CONCEPT","CHECK_DESCRIPTION":"For the combination of CONCEPT_ID  3009201 (Thyrotropin [Units/volume] in Serum or Plasma) and UNIT_CONCEPT_ID 9040 (milli-international unit per liter), the number and percent of records that have a value less than      0.100.","CDM_TABLE_NAME":"MEASUREMENT","CDM_FIELD_NAME":"MEASUREMENT_CONCEPT_ID","CONCEPT_ID":" 3009201","UNIT_CONCEPT_ID":"9040","SQL_FILE":"concept_plausible_value_low.sql","CATEGORY":"Plausibility","SUBCATEGORY":"Atemporal","CONTEXT":"Verification","checkId":1386,"FAILED":0,"THRESHOLD_VALUE":5,"_row":"18.261"},{"NUM_VIOLATED_ROWS":0,"PCT_VIOLATED_ROWS":0,"NUM_DENOMINATOR_ROWS":0,"EXECUTION_TIME":"0.990972 secs","QUERY_TEXT":"\r\n/*********\r\nCONCEPT LEVEL check:\r\nPLAUSIBLE_VALUE_LOW - find any MEASUREMENT records that have VALUE_AS_NUMBER with non-null value < plausible low value\r\n\r\nParameters used in this template:\r\ncdmDatabaseSchema = cdm_ibm_mdcd_v993.dbo\r\nconceptId =  3009201\r\nunitConceptId = 44777578\r\nplausibleValueLow =      0.100\r\n\r\n**********/\r\n\r\n\r\nSELECT num_violated_rows, CASE WHEN denominator.num_rows = 0 THEN 0 ELSE 1.0*num_violated_rows/denominator.num_rows END  AS pct_violated_rows, \r\n  denominator.num_rows as num_denominator_rows\r\nFROM\r\n(\r\n\tSELECT COUNT_BIG(*) AS num_violated_rows\r\n\tFROM\r\n\t(\r\n\t\tSELECT m.* \r\n\t\tFROM cdm_ibm_mdcd_v993.dbo.measurement m\r\n\t\t\r\n\t\tWHERE m.measurement_concept_id =  3009201\r\n\t\tAND m.unit_concept_id = 44777578\r\n\t\tAND m.value_as_number IS NOT NULL\r\n\t\tAND m.value_as_number <      0.100\r\n\t) violated_rows\r\n) violated_row_count,\r\n( \r\n\tSELECT COUNT_BIG(*) AS num_rows\r\n\tFROM cdm_ibm_mdcd_v993.dbo.measurement m\r\n\t\r\n\tWHERE measurement_concept_id =  3009201\r\n\tAND unit_concept_id = 44777578\r\n\tAND value_as_number IS NOT NULL\r\n) denominator\r\n;","CHECK_NAME":"plausibleValueLow","CHECK_LEVEL":"CONCEPT","CHECK_DESCRIPTION":"For the combination of CONCEPT_ID  3009201 (Thyrotropin [Units/volume] in Serum or Plasma) and UNIT_CONCEPT_ID 44777578 (milliunit per liter), the number and percent of records that have a value less than      0.100.","CDM_TABLE_NAME":"MEASUREMENT","CDM_FIELD_NAME":"MEASUREMENT_CONCEPT_ID","CONCEPT_ID":" 3009201","UNIT_CONCEPT_ID":"44777578","SQL_FILE":"concept_plausible_value_low.sql","CATEGORY":"Plausibility","SUBCATEGORY":"Atemporal","CONTEXT":"Verification","checkId":1387,"FAILED":0,"THRESHOLD_VALUE":5,"_row":"18.262"},{"NUM_VIOLATED_ROWS":0,"PCT_VIOLATED_ROWS":0,"NUM_DENOMINATOR_ROWS":0,"EXECUTION_TIME":"1.210957 secs","QUERY_TEXT":"\r\n/*********\r\nCONCEPT LEVEL check:\r\nPLAUSIBLE_VALUE_LOW - find any MEASUREMENT records that have VALUE_AS_NUMBER with non-null value < plausible low value\r\n\r\nParameters used in this template:\r\ncdmDatabaseSchema = cdm_ibm_mdcd_v993.dbo\r\nconceptId =  3009306\r\nunitConceptId = 8748\r\nplausibleValueLow =      2.000\r\n\r\n**********/\r\n\r\n\r\nSELECT num_violated_rows, CASE WHEN denominator.num_rows = 0 THEN 0 ELSE 1.0*num_violated_rows/denominator.num_rows END  AS pct_violated_rows, \r\n  denominator.num_rows as num_denominator_rows\r\nFROM\r\n(\r\n\tSELECT COUNT_BIG(*) AS num_violated_rows\r\n\tFROM\r\n\t(\r\n\t\tSELECT m.* \r\n\t\tFROM cdm_ibm_mdcd_v993.dbo.measurement m\r\n\t\t\r\n\t\tWHERE m.measurement_concept_id =  3009306\r\n\t\tAND m.unit_concept_id = 8748\r\n\t\tAND m.value_as_number IS NOT NULL\r\n\t\tAND m.value_as_number <      2.000\r\n\t) violated_rows\r\n) violated_row_count,\r\n( \r\n\tSELECT COUNT_BIG(*) AS num_rows\r\n\tFROM cdm_ibm_mdcd_v993.dbo.measurement m\r\n\t\r\n\tWHERE measurement_concept_id =  3009306\r\n\tAND unit_concept_id = 8748\r\n\tAND value_as_number IS NOT NULL\r\n) denominator\r\n;","CHECK_NAME":"plausibleValueLow","CHECK_LEVEL":"CONCEPT","CHECK_DESCRIPTION":"For the combination of CONCEPT_ID  3009306 (Alpha-1-Fetoprotein [Mass/volume] in Serum or Plasma) and UNIT_CONCEPT_ID 8748 (microgram per liter), the number and percent of records that have a value less than      2.000.","CDM_TABLE_NAME":"MEASUREMENT","CDM_FIELD_NAME":"MEASUREMENT_CONCEPT_ID","CONCEPT_ID":" 3009306","UNIT_CONCEPT_ID":"8748","SQL_FILE":"concept_plausible_value_low.sql","CATEGORY":"Plausibility","SUBCATEGORY":"Atemporal","CONTEXT":"Verification","checkId":1388,"FAILED":0,"THRESHOLD_VALUE":5,"_row":"18.263"},{"NUM_VIOLATED_ROWS":0,"PCT_VIOLATED_ROWS":0,"NUM_DENOMINATOR_ROWS":0,"EXECUTION_TIME":"1.207973 secs","QUERY_TEXT":"\r\n/*********\r\nCONCEPT LEVEL check:\r\nPLAUSIBLE_VALUE_LOW - find any MEASUREMENT records that have VALUE_AS_NUMBER with non-null value < plausible low value\r\n\r\nParameters used in this template:\r\ncdmDatabaseSchema = cdm_ibm_mdcd_v993.dbo\r\nconceptId =  3009306\r\nunitConceptId = 8842\r\nplausibleValueLow =      2.000\r\n\r\n**********/\r\n\r\n\r\nSELECT num_violated_rows, CASE WHEN denominator.num_rows = 0 THEN 0 ELSE 1.0*num_violated_rows/denominator.num_rows END  AS pct_violated_rows, \r\n  denominator.num_rows as num_denominator_rows\r\nFROM\r\n(\r\n\tSELECT COUNT_BIG(*) AS num_violated_rows\r\n\tFROM\r\n\t(\r\n\t\tSELECT m.* \r\n\t\tFROM cdm_ibm_mdcd_v993.dbo.measurement m\r\n\t\t\r\n\t\tWHERE m.measurement_concept_id =  3009306\r\n\t\tAND m.unit_concept_id = 8842\r\n\t\tAND m.value_as_number IS NOT NULL\r\n\t\tAND m.value_as_number <      2.000\r\n\t) violated_rows\r\n) violated_row_count,\r\n( \r\n\tSELECT COUNT_BIG(*) AS num_rows\r\n\tFROM cdm_ibm_mdcd_v993.dbo.measurement m\r\n\t\r\n\tWHERE measurement_concept_id =  3009306\r\n\tAND unit_concept_id = 8842\r\n\tAND value_as_number IS NOT NULL\r\n) denominator\r\n;","CHECK_NAME":"plausibleValueLow","CHECK_LEVEL":"CONCEPT","CHECK_DESCRIPTION":"For the combination of CONCEPT_ID  3009306 (Alpha-1-Fetoprotein [Mass/volume] in Serum or Plasma) and UNIT_CONCEPT_ID 8842 (nanogram per milliliter), the number and percent of records that have a value less than      2.000.","CDM_TABLE_NAME":"MEASUREMENT","CDM_FIELD_NAME":"MEASUREMENT_CONCEPT_ID","CONCEPT_ID":" 3009306","UNIT_CONCEPT_ID":"8842","SQL_FILE":"concept_plausible_value_low.sql","CATEGORY":"Plausibility","SUBCATEGORY":"Atemporal","CONTEXT":"Verification","checkId":1389,"FAILED":0,"THRESHOLD_VALUE":5,"_row":"18.264"},{"NUM_VIOLATED_ROWS":0,"PCT_VIOLATED_ROWS":0,"NUM_DENOMINATOR_ROWS":0,"EXECUTION_TIME":"1.717949 secs","QUERY_TEXT":"\r\n/*********\r\nCONCEPT LEVEL check:\r\nPLAUSIBLE_VALUE_LOW - find any MEASUREMENT records that have VALUE_AS_NUMBER with non-null value < plausible low value\r\n\r\nParameters used in this template:\r\ncdmDatabaseSchema = cdm_ibm_mdcd_v993.dbo\r\nconceptId =  3009542\r\nunitConceptId = 8510\r\nplausibleValueLow =      0.000\r\n\r\n**********/\r\n\r\n\r\nSELECT num_violated_rows, CASE WHEN denominator.num_rows = 0 THEN 0 ELSE 1.0*num_violated_rows/denominator.num_rows END  AS pct_violated_rows, \r\n  denominator.num_rows as num_denominator_rows\r\nFROM\r\n(\r\n\tSELECT COUNT_BIG(*) AS num_violated_rows\r\n\tFROM\r\n\t(\r\n\t\tSELECT m.* \r\n\t\tFROM cdm_ibm_mdcd_v993.dbo.measurement m\r\n\t\t\r\n\t\tWHERE m.measurement_concept_id =  3009542\r\n\t\tAND m.unit_concept_id = 8510\r\n\t\tAND m.value_as_number IS NOT NULL\r\n\t\tAND m.value_as_number <      0.000\r\n\t) violated_rows\r\n) violated_row_count,\r\n( \r\n\tSELECT COUNT_BIG(*) AS num_rows\r\n\tFROM cdm_ibm_mdcd_v993.dbo.measurement m\r\n\t\r\n\tWHERE measurement_concept_id =  3009542\r\n\tAND unit_concept_id = 8510\r\n\tAND value_as_number IS NOT NULL\r\n) denominator\r\n;","CHECK_NAME":"plausibleValueLow","CHECK_LEVEL":"CONCEPT","CHECK_DESCRIPTION":"For the combination of CONCEPT_ID  3009542 (Hematocrit [Volume Fraction] of Blood) and UNIT_CONCEPT_ID 8510 (unit), the number and percent of records that have a value less than      0.000.","CDM_TABLE_NAME":"MEASUREMENT","CDM_FIELD_NAME":"MEASUREMENT_CONCEPT_ID","CONCEPT_ID":" 3009542","UNIT_CONCEPT_ID":"8510","SQL_FILE":"concept_plausible_value_low.sql","CATEGORY":"Plausibility","SUBCATEGORY":"Atemporal","CONTEXT":"Verification","checkId":1390,"FAILED":0,"THRESHOLD_VALUE":5,"_row":"18.265"},{"NUM_VIOLATED_ROWS":0,"PCT_VIOLATED_ROWS":0,"NUM_DENOMINATOR_ROWS":0,"EXECUTION_TIME":"1.264989 secs","QUERY_TEXT":"\r\n/*********\r\nCONCEPT LEVEL check:\r\nPLAUSIBLE_VALUE_LOW - find any MEASUREMENT records that have VALUE_AS_NUMBER with non-null value < plausible low value\r\n\r\nParameters used in this template:\r\ncdmDatabaseSchema = cdm_ibm_mdcd_v993.dbo\r\nconceptId =  3009542\r\nunitConceptId = 8517\r\nplausibleValueLow =      0.000\r\n\r\n**********/\r\n\r\n\r\nSELECT num_violated_rows, CASE WHEN denominator.num_rows = 0 THEN 0 ELSE 1.0*num_violated_rows/denominator.num_rows END  AS pct_violated_rows, \r\n  denominator.num_rows as num_denominator_rows\r\nFROM\r\n(\r\n\tSELECT COUNT_BIG(*) AS num_violated_rows\r\n\tFROM\r\n\t(\r\n\t\tSELECT m.* \r\n\t\tFROM cdm_ibm_mdcd_v993.dbo.measurement m\r\n\t\t\r\n\t\tWHERE m.measurement_concept_id =  3009542\r\n\t\tAND m.unit_concept_id = 8517\r\n\t\tAND m.value_as_number IS NOT NULL\r\n\t\tAND m.value_as_number <      0.000\r\n\t) violated_rows\r\n) violated_row_count,\r\n( \r\n\tSELECT COUNT_BIG(*) AS num_rows\r\n\tFROM cdm_ibm_mdcd_v993.dbo.measurement m\r\n\t\r\n\tWHERE measurement_concept_id =  3009542\r\n\tAND unit_concept_id = 8517\r\n\tAND value_as_number IS NOT NULL\r\n) denominator\r\n;","CHECK_NAME":"plausibleValueLow","CHECK_LEVEL":"CONCEPT","CHECK_DESCRIPTION":"For the combination of CONCEPT_ID  3009542 (Hematocrit [Volume Fraction] of Blood) and UNIT_CONCEPT_ID 8517 (Farad), the number and percent of records that have a value less than      0.000.","CDM_TABLE_NAME":"MEASUREMENT","CDM_FIELD_NAME":"MEASUREMENT_CONCEPT_ID","CONCEPT_ID":" 3009542","UNIT_CONCEPT_ID":"8517","SQL_FILE":"concept_plausible_value_low.sql","CATEGORY":"Plausibility","SUBCATEGORY":"Atemporal","CONTEXT":"Verification","checkId":1391,"FAILED":0,"THRESHOLD_VALUE":5,"_row":"18.266"},{"NUM_VIOLATED_ROWS":0,"PCT_VIOLATED_ROWS":0,"NUM_DENOMINATOR_ROWS":0,"EXECUTION_TIME":"0.893947 secs","QUERY_TEXT":"\r\n/*********\r\nCONCEPT LEVEL check:\r\nPLAUSIBLE_VALUE_LOW - find any MEASUREMENT records that have VALUE_AS_NUMBER with non-null value < plausible low value\r\n\r\nParameters used in this template:\r\ncdmDatabaseSchema = cdm_ibm_mdcd_v993.dbo\r\nconceptId =  3009542\r\nunitConceptId = 8519\r\nplausibleValueLow =      0.000\r\n\r\n**********/\r\n\r\n\r\nSELECT num_violated_rows, CASE WHEN denominator.num_rows = 0 THEN 0 ELSE 1.0*num_violated_rows/denominator.num_rows END  AS pct_violated_rows, \r\n  denominator.num_rows as num_denominator_rows\r\nFROM\r\n(\r\n\tSELECT COUNT_BIG(*) AS num_violated_rows\r\n\tFROM\r\n\t(\r\n\t\tSELECT m.* \r\n\t\tFROM cdm_ibm_mdcd_v993.dbo.measurement m\r\n\t\t\r\n\t\tWHERE m.measurement_concept_id =  3009542\r\n\t\tAND m.unit_concept_id = 8519\r\n\t\tAND m.value_as_number IS NOT NULL\r\n\t\tAND m.value_as_number <      0.000\r\n\t) violated_rows\r\n) violated_row_count,\r\n( \r\n\tSELECT COUNT_BIG(*) AS num_rows\r\n\tFROM cdm_ibm_mdcd_v993.dbo.measurement m\r\n\t\r\n\tWHERE measurement_concept_id =  3009542\r\n\tAND unit_concept_id = 8519\r\n\tAND value_as_number IS NOT NULL\r\n) denominator\r\n;","CHECK_NAME":"plausibleValueLow","CHECK_LEVEL":"CONCEPT","CHECK_DESCRIPTION":"For the combination of CONCEPT_ID  3009542 (Hematocrit [Volume Fraction] of Blood) and UNIT_CONCEPT_ID 8519 (liter), the number and percent of records that have a value less than      0.000.","CDM_TABLE_NAME":"MEASUREMENT","CDM_FIELD_NAME":"MEASUREMENT_CONCEPT_ID","CONCEPT_ID":" 3009542","UNIT_CONCEPT_ID":"8519","SQL_FILE":"concept_plausible_value_low.sql","CATEGORY":"Plausibility","SUBCATEGORY":"Atemporal","CONTEXT":"Verification","checkId":1392,"FAILED":0,"THRESHOLD_VALUE":5,"_row":"18.267"},{"NUM_VIOLATED_ROWS":0,"PCT_VIOLATED_ROWS":0,"NUM_DENOMINATOR_ROWS":0,"EXECUTION_TIME":"1.217969 secs","QUERY_TEXT":"\r\n/*********\r\nCONCEPT LEVEL check:\r\nPLAUSIBLE_VALUE_LOW - find any MEASUREMENT records that have VALUE_AS_NUMBER with non-null value < plausible low value\r\n\r\nParameters used in this template:\r\ncdmDatabaseSchema = cdm_ibm_mdcd_v993.dbo\r\nconceptId =  3009542\r\nunitConceptId = 8523\r\nplausibleValueLow =      0.000\r\n\r\n**********/\r\n\r\n\r\nSELECT num_violated_rows, CASE WHEN denominator.num_rows = 0 THEN 0 ELSE 1.0*num_violated_rows/denominator.num_rows END  AS pct_violated_rows, \r\n  denominator.num_rows as num_denominator_rows\r\nFROM\r\n(\r\n\tSELECT COUNT_BIG(*) AS num_violated_rows\r\n\tFROM\r\n\t(\r\n\t\tSELECT m.* \r\n\t\tFROM cdm_ibm_mdcd_v993.dbo.measurement m\r\n\t\t\r\n\t\tWHERE m.measurement_concept_id =  3009542\r\n\t\tAND m.unit_concept_id = 8523\r\n\t\tAND m.value_as_number IS NOT NULL\r\n\t\tAND m.value_as_number <      0.000\r\n\t) violated_rows\r\n) violated_row_count,\r\n( \r\n\tSELECT COUNT_BIG(*) AS num_rows\r\n\tFROM cdm_ibm_mdcd_v993.dbo.measurement m\r\n\t\r\n\tWHERE measurement_concept_id =  3009542\r\n\tAND unit_concept_id = 8523\r\n\tAND value_as_number IS NOT NULL\r\n) denominator\r\n;","CHECK_NAME":"plausibleValueLow","CHECK_LEVEL":"CONCEPT","CHECK_DESCRIPTION":"For the combination of CONCEPT_ID  3009542 (Hematocrit [Volume Fraction] of Blood) and UNIT_CONCEPT_ID 8523 (ratio), the number and percent of records that have a value less than      0.000.","CDM_TABLE_NAME":"MEASUREMENT","CDM_FIELD_NAME":"MEASUREMENT_CONCEPT_ID","CONCEPT_ID":" 3009542","UNIT_CONCEPT_ID":"8523","SQL_FILE":"concept_plausible_value_low.sql","CATEGORY":"Plausibility","SUBCATEGORY":"Atemporal","CONTEXT":"Verification","checkId":1393,"FAILED":0,"THRESHOLD_VALUE":5,"_row":"18.268"},{"NUM_VIOLATED_ROWS":0,"PCT_VIOLATED_ROWS":0,"NUM_DENOMINATOR_ROWS":0,"EXECUTION_TIME":"1.338952 secs","QUERY_TEXT":"\r\n/*********\r\nCONCEPT LEVEL check:\r\nPLAUSIBLE_VALUE_LOW - find any MEASUREMENT records that have VALUE_AS_NUMBER with non-null value < plausible low value\r\n\r\nParameters used in this template:\r\ncdmDatabaseSchema = cdm_ibm_mdcd_v993.dbo\r\nconceptId =  3009542\r\nunitConceptId = 8554\r\nplausibleValueLow =      1.000\r\n\r\n**********/\r\n\r\n\r\nSELECT num_violated_rows, CASE WHEN denominator.num_rows = 0 THEN 0 ELSE 1.0*num_violated_rows/denominator.num_rows END  AS pct_violated_rows, \r\n  denominator.num_rows as num_denominator_rows\r\nFROM\r\n(\r\n\tSELECT COUNT_BIG(*) AS num_violated_rows\r\n\tFROM\r\n\t(\r\n\t\tSELECT m.* \r\n\t\tFROM cdm_ibm_mdcd_v993.dbo.measurement m\r\n\t\t\r\n\t\tWHERE m.measurement_concept_id =  3009542\r\n\t\tAND m.unit_concept_id = 8554\r\n\t\tAND m.value_as_number IS NOT NULL\r\n\t\tAND m.value_as_number <      1.000\r\n\t) violated_rows\r\n) violated_row_count,\r\n( \r\n\tSELECT COUNT_BIG(*) AS num_rows\r\n\tFROM cdm_ibm_mdcd_v993.dbo.measurement m\r\n\t\r\n\tWHERE measurement_concept_id =  3009542\r\n\tAND unit_concept_id = 8554\r\n\tAND value_as_number IS NOT NULL\r\n) denominator\r\n;","CHECK_NAME":"plausibleValueLow","CHECK_LEVEL":"CONCEPT","CHECK_DESCRIPTION":"For the combination of CONCEPT_ID  3009542 (Hematocrit [Volume Fraction] of Blood) and UNIT_CONCEPT_ID 8554 (percent), the number and percent of records that have a value less than      1.000.","CDM_TABLE_NAME":"MEASUREMENT","CDM_FIELD_NAME":"MEASUREMENT_CONCEPT_ID","CONCEPT_ID":" 3009542","UNIT_CONCEPT_ID":"8554","SQL_FILE":"concept_plausible_value_low.sql","CATEGORY":"Plausibility","SUBCATEGORY":"Atemporal","CONTEXT":"Verification","checkId":1394,"FAILED":0,"THRESHOLD_VALUE":5,"_row":"18.269"},{"NUM_VIOLATED_ROWS":0,"PCT_VIOLATED_ROWS":0,"NUM_DENOMINATOR_ROWS":0,"EXECUTION_TIME":"2.959920 secs","QUERY_TEXT":"\r\n/*********\r\nCONCEPT LEVEL check:\r\nPLAUSIBLE_VALUE_LOW - find any MEASUREMENT records that have VALUE_AS_NUMBER with non-null value < plausible low value\r\n\r\nParameters used in this template:\r\ncdmDatabaseSchema = cdm_ibm_mdcd_v993.dbo\r\nconceptId =  3009542\r\nunitConceptId = 8576\r\nplausibleValueLow =      0.000\r\n\r\n**********/\r\n\r\n\r\nSELECT num_violated_rows, CASE WHEN denominator.num_rows = 0 THEN 0 ELSE 1.0*num_violated_rows/denominator.num_rows END  AS pct_violated_rows, \r\n  denominator.num_rows as num_denominator_rows\r\nFROM\r\n(\r\n\tSELECT COUNT_BIG(*) AS num_violated_rows\r\n\tFROM\r\n\t(\r\n\t\tSELECT m.* \r\n\t\tFROM cdm_ibm_mdcd_v993.dbo.measurement m\r\n\t\t\r\n\t\tWHERE m.measurement_concept_id =  3009542\r\n\t\tAND m.unit_concept_id = 8576\r\n\t\tAND m.value_as_number IS NOT NULL\r\n\t\tAND m.value_as_number <      0.000\r\n\t) violated_rows\r\n) violated_row_count,\r\n( \r\n\tSELECT COUNT_BIG(*) AS num_rows\r\n\tFROM cdm_ibm_mdcd_v993.dbo.measurement m\r\n\t\r\n\tWHERE measurement_concept_id =  3009542\r\n\tAND unit_concept_id = 8576\r\n\tAND value_as_number IS NOT NULL\r\n) denominator\r\n;","CHECK_NAME":"plausibleValueLow","CHECK_LEVEL":"CONCEPT","CHECK_DESCRIPTION":"For the combination of CONCEPT_ID  3009542 (Hematocrit [Volume Fraction] of Blood) and UNIT_CONCEPT_ID 8576 (milligram), the number and percent of records that have a value less than      0.000.","CDM_TABLE_NAME":"MEASUREMENT","CDM_FIELD_NAME":"MEASUREMENT_CONCEPT_ID","CONCEPT_ID":" 3009542","UNIT_CONCEPT_ID":"8576","SQL_FILE":"concept_plausible_value_low.sql","CATEGORY":"Plausibility","SUBCATEGORY":"Atemporal","CONTEXT":"Verification","checkId":1395,"FAILED":0,"THRESHOLD_VALUE":5,"_row":"18.270"},{"NUM_VIOLATED_ROWS":0,"PCT_VIOLATED_ROWS":0,"NUM_DENOMINATOR_ROWS":0,"EXECUTION_TIME":"4.639867 secs","QUERY_TEXT":"\r\n/*********\r\nCONCEPT LEVEL check:\r\nPLAUSIBLE_VALUE_LOW - find any MEASUREMENT records that have VALUE_AS_NUMBER with non-null value < plausible low value\r\n\r\nParameters used in this template:\r\ncdmDatabaseSchema = cdm_ibm_mdcd_v993.dbo\r\nconceptId =  3009542\r\nunitConceptId = 8582\r\nplausibleValueLow =      0.000\r\n\r\n**********/\r\n\r\n\r\nSELECT num_violated_rows, CASE WHEN denominator.num_rows = 0 THEN 0 ELSE 1.0*num_violated_rows/denominator.num_rows END  AS pct_violated_rows, \r\n  denominator.num_rows as num_denominator_rows\r\nFROM\r\n(\r\n\tSELECT COUNT_BIG(*) AS num_violated_rows\r\n\tFROM\r\n\t(\r\n\t\tSELECT m.* \r\n\t\tFROM cdm_ibm_mdcd_v993.dbo.measurement m\r\n\t\t\r\n\t\tWHERE m.measurement_concept_id =  3009542\r\n\t\tAND m.unit_concept_id = 8582\r\n\t\tAND m.value_as_number IS NOT NULL\r\n\t\tAND m.value_as_number <      0.000\r\n\t) violated_rows\r\n) violated_row_count,\r\n( \r\n\tSELECT COUNT_BIG(*) AS num_rows\r\n\tFROM cdm_ibm_mdcd_v993.dbo.measurement m\r\n\t\r\n\tWHERE measurement_concept_id =  3009542\r\n\tAND unit_concept_id = 8582\r\n\tAND value_as_number IS NOT NULL\r\n) denominator\r\n;","CHECK_NAME":"plausibleValueLow","CHECK_LEVEL":"CONCEPT","CHECK_DESCRIPTION":"For the combination of CONCEPT_ID  3009542 (Hematocrit [Volume Fraction] of Blood) and UNIT_CONCEPT_ID 8582 (centimeter), the number and percent of records that have a value less than      0.000.","CDM_TABLE_NAME":"MEASUREMENT","CDM_FIELD_NAME":"MEASUREMENT_CONCEPT_ID","CONCEPT_ID":" 3009542","UNIT_CONCEPT_ID":"8582","SQL_FILE":"concept_plausible_value_low.sql","CATEGORY":"Plausibility","SUBCATEGORY":"Atemporal","CONTEXT":"Verification","checkId":1396,"FAILED":0,"THRESHOLD_VALUE":5,"_row":"18.271"},{"NUM_VIOLATED_ROWS":0,"PCT_VIOLATED_ROWS":0,"NUM_DENOMINATOR_ROWS":0,"EXECUTION_TIME":"4.735891 secs","QUERY_TEXT":"\r\n/*********\r\nCONCEPT LEVEL check:\r\nPLAUSIBLE_VALUE_LOW - find any MEASUREMENT records that have VALUE_AS_NUMBER with non-null value < plausible low value\r\n\r\nParameters used in this template:\r\ncdmDatabaseSchema = cdm_ibm_mdcd_v993.dbo\r\nconceptId =  3009542\r\nunitConceptId = 8583\r\nplausibleValueLow =      0.000\r\n\r\n**********/\r\n\r\n\r\nSELECT num_violated_rows, CASE WHEN denominator.num_rows = 0 THEN 0 ELSE 1.0*num_violated_rows/denominator.num_rows END  AS pct_violated_rows, \r\n  denominator.num_rows as num_denominator_rows\r\nFROM\r\n(\r\n\tSELECT COUNT_BIG(*) AS num_violated_rows\r\n\tFROM\r\n\t(\r\n\t\tSELECT m.* \r\n\t\tFROM cdm_ibm_mdcd_v993.dbo.measurement m\r\n\t\t\r\n\t\tWHERE m.measurement_concept_id =  3009542\r\n\t\tAND m.unit_concept_id = 8583\r\n\t\tAND m.value_as_number IS NOT NULL\r\n\t\tAND m.value_as_number <      0.000\r\n\t) violated_rows\r\n) violated_row_count,\r\n( \r\n\tSELECT COUNT_BIG(*) AS num_rows\r\n\tFROM cdm_ibm_mdcd_v993.dbo.measurement m\r\n\t\r\n\tWHERE measurement_concept_id =  3009542\r\n\tAND unit_concept_id = 8583\r\n\tAND value_as_number IS NOT NULL\r\n) denominator\r\n;","CHECK_NAME":"plausibleValueLow","CHECK_LEVEL":"CONCEPT","CHECK_DESCRIPTION":"For the combination of CONCEPT_ID  3009542 (Hematocrit [Volume Fraction] of Blood) and UNIT_CONCEPT_ID 8583 (femtoliter), the number and percent of records that have a value less than      0.000.","CDM_TABLE_NAME":"MEASUREMENT","CDM_FIELD_NAME":"MEASUREMENT_CONCEPT_ID","CONCEPT_ID":" 3009542","UNIT_CONCEPT_ID":"8583","SQL_FILE":"concept_plausible_value_low.sql","CATEGORY":"Plausibility","SUBCATEGORY":"Atemporal","CONTEXT":"Verification","checkId":1397,"FAILED":0,"THRESHOLD_VALUE":5,"_row":"18.272"},{"NUM_VIOLATED_ROWS":0,"PCT_VIOLATED_ROWS":0,"NUM_DENOMINATOR_ROWS":0,"EXECUTION_TIME":"2.535923 secs","QUERY_TEXT":"\r\n/*********\r\nCONCEPT LEVEL check:\r\nPLAUSIBLE_VALUE_LOW - find any MEASUREMENT records that have VALUE_AS_NUMBER with non-null value < plausible low value\r\n\r\nParameters used in this template:\r\ncdmDatabaseSchema = cdm_ibm_mdcd_v993.dbo\r\nconceptId =  3009542\r\nunitConceptId = 8587\r\nplausibleValueLow =      0.000\r\n\r\n**********/\r\n\r\n\r\nSELECT num_violated_rows, CASE WHEN denominator.num_rows = 0 THEN 0 ELSE 1.0*num_violated_rows/denominator.num_rows END  AS pct_violated_rows, \r\n  denominator.num_rows as num_denominator_rows\r\nFROM\r\n(\r\n\tSELECT COUNT_BIG(*) AS num_violated_rows\r\n\tFROM\r\n\t(\r\n\t\tSELECT m.* \r\n\t\tFROM cdm_ibm_mdcd_v993.dbo.measurement m\r\n\t\t\r\n\t\tWHERE m.measurement_concept_id =  3009542\r\n\t\tAND m.unit_concept_id = 8587\r\n\t\tAND m.value_as_number IS NOT NULL\r\n\t\tAND m.value_as_number <      0.000\r\n\t) violated_rows\r\n) violated_row_count,\r\n( \r\n\tSELECT COUNT_BIG(*) AS num_rows\r\n\tFROM cdm_ibm_mdcd_v993.dbo.measurement m\r\n\t\r\n\tWHERE measurement_concept_id =  3009542\r\n\tAND unit_concept_id = 8587\r\n\tAND value_as_number IS NOT NULL\r\n) denominator\r\n;","CHECK_NAME":"plausibleValueLow","CHECK_LEVEL":"CONCEPT","CHECK_DESCRIPTION":"For the combination of CONCEPT_ID  3009542 (Hematocrit [Volume Fraction] of Blood) and UNIT_CONCEPT_ID 8587 (milliliter), the number and percent of records that have a value less than      0.000.","CDM_TABLE_NAME":"MEASUREMENT","CDM_FIELD_NAME":"MEASUREMENT_CONCEPT_ID","CONCEPT_ID":" 3009542","UNIT_CONCEPT_ID":"8587","SQL_FILE":"concept_plausible_value_low.sql","CATEGORY":"Plausibility","SUBCATEGORY":"Atemporal","CONTEXT":"Verification","checkId":1398,"FAILED":0,"THRESHOLD_VALUE":5,"_row":"18.273"},{"NUM_VIOLATED_ROWS":0,"PCT_VIOLATED_ROWS":0,"NUM_DENOMINATOR_ROWS":0,"EXECUTION_TIME":"2.137946 secs","QUERY_TEXT":"\r\n/*********\r\nCONCEPT LEVEL check:\r\nPLAUSIBLE_VALUE_LOW - find any MEASUREMENT records that have VALUE_AS_NUMBER with non-null value < plausible low value\r\n\r\nParameters used in this template:\r\ncdmDatabaseSchema = cdm_ibm_mdcd_v993.dbo\r\nconceptId =  3009542\r\nunitConceptId = 8588\r\nplausibleValueLow =      0.000\r\n\r\n**********/\r\n\r\n\r\nSELECT num_violated_rows, CASE WHEN denominator.num_rows = 0 THEN 0 ELSE 1.0*num_violated_rows/denominator.num_rows END  AS pct_violated_rows, \r\n  denominator.num_rows as num_denominator_rows\r\nFROM\r\n(\r\n\tSELECT COUNT_BIG(*) AS num_violated_rows\r\n\tFROM\r\n\t(\r\n\t\tSELECT m.* \r\n\t\tFROM cdm_ibm_mdcd_v993.dbo.measurement m\r\n\t\t\r\n\t\tWHERE m.measurement_concept_id =  3009542\r\n\t\tAND m.unit_concept_id = 8588\r\n\t\tAND m.value_as_number IS NOT NULL\r\n\t\tAND m.value_as_number <      0.000\r\n\t) violated_rows\r\n) violated_row_count,\r\n( \r\n\tSELECT COUNT_BIG(*) AS num_rows\r\n\tFROM cdm_ibm_mdcd_v993.dbo.measurement m\r\n\t\r\n\tWHERE measurement_concept_id =  3009542\r\n\tAND unit_concept_id = 8588\r\n\tAND value_as_number IS NOT NULL\r\n) denominator\r\n;","CHECK_NAME":"plausibleValueLow","CHECK_LEVEL":"CONCEPT","CHECK_DESCRIPTION":"For the combination of CONCEPT_ID  3009542 (Hematocrit [Volume Fraction] of Blood) and UNIT_CONCEPT_ID 8588 (millimeter), the number and percent of records that have a value less than      0.000.","CDM_TABLE_NAME":"MEASUREMENT","CDM_FIELD_NAME":"MEASUREMENT_CONCEPT_ID","CONCEPT_ID":" 3009542","UNIT_CONCEPT_ID":"8588","SQL_FILE":"concept_plausible_value_low.sql","CATEGORY":"Plausibility","SUBCATEGORY":"Atemporal","CONTEXT":"Verification","checkId":1399,"FAILED":0,"THRESHOLD_VALUE":5,"_row":"18.274"},{"NUM_VIOLATED_ROWS":0,"PCT_VIOLATED_ROWS":0,"NUM_DENOMINATOR_ROWS":0,"EXECUTION_TIME":"2.519937 secs","QUERY_TEXT":"\r\n/*********\r\nCONCEPT LEVEL check:\r\nPLAUSIBLE_VALUE_LOW - find any MEASUREMENT records that have VALUE_AS_NUMBER with non-null value < plausible low value\r\n\r\nParameters used in this template:\r\ncdmDatabaseSchema = cdm_ibm_mdcd_v993.dbo\r\nconceptId =  3009542\r\nunitConceptId = 8713\r\nplausibleValueLow =      0.000\r\n\r\n**********/\r\n\r\n\r\nSELECT num_violated_rows, CASE WHEN denominator.num_rows = 0 THEN 0 ELSE 1.0*num_violated_rows/denominator.num_rows END  AS pct_violated_rows, \r\n  denominator.num_rows as num_denominator_rows\r\nFROM\r\n(\r\n\tSELECT COUNT_BIG(*) AS num_violated_rows\r\n\tFROM\r\n\t(\r\n\t\tSELECT m.* \r\n\t\tFROM cdm_ibm_mdcd_v993.dbo.measurement m\r\n\t\t\r\n\t\tWHERE m.measurement_concept_id =  3009542\r\n\t\tAND m.unit_concept_id = 8713\r\n\t\tAND m.value_as_number IS NOT NULL\r\n\t\tAND m.value_as_number <      0.000\r\n\t) violated_rows\r\n) violated_row_count,\r\n( \r\n\tSELECT COUNT_BIG(*) AS num_rows\r\n\tFROM cdm_ibm_mdcd_v993.dbo.measurement m\r\n\t\r\n\tWHERE measurement_concept_id =  3009542\r\n\tAND unit_concept_id = 8713\r\n\tAND value_as_number IS NOT NULL\r\n) denominator\r\n;","CHECK_NAME":"plausibleValueLow","CHECK_LEVEL":"CONCEPT","CHECK_DESCRIPTION":"For the combination of CONCEPT_ID  3009542 (Hematocrit [Volume Fraction] of Blood) and UNIT_CONCEPT_ID 8713 (gram per deciliter), the number and percent of records that have a value less than      0.000.","CDM_TABLE_NAME":"MEASUREMENT","CDM_FIELD_NAME":"MEASUREMENT_CONCEPT_ID","CONCEPT_ID":" 3009542","UNIT_CONCEPT_ID":"8713","SQL_FILE":"concept_plausible_value_low.sql","CATEGORY":"Plausibility","SUBCATEGORY":"Atemporal","CONTEXT":"Verification","checkId":1400,"FAILED":0,"THRESHOLD_VALUE":5,"_row":"18.275"},{"NUM_VIOLATED_ROWS":0,"PCT_VIOLATED_ROWS":0,"NUM_DENOMINATOR_ROWS":0,"EXECUTION_TIME":"3.371897 secs","QUERY_TEXT":"\r\n/*********\r\nCONCEPT LEVEL check:\r\nPLAUSIBLE_VALUE_LOW - find any MEASUREMENT records that have VALUE_AS_NUMBER with non-null value < plausible low value\r\n\r\nParameters used in this template:\r\ncdmDatabaseSchema = cdm_ibm_mdcd_v993.dbo\r\nconceptId =  3009542\r\nunitConceptId = 8739\r\nplausibleValueLow =      0.000\r\n\r\n**********/\r\n\r\n\r\nSELECT num_violated_rows, CASE WHEN denominator.num_rows = 0 THEN 0 ELSE 1.0*num_violated_rows/denominator.num_rows END  AS pct_violated_rows, \r\n  denominator.num_rows as num_denominator_rows\r\nFROM\r\n(\r\n\tSELECT COUNT_BIG(*) AS num_violated_rows\r\n\tFROM\r\n\t(\r\n\t\tSELECT m.* \r\n\t\tFROM cdm_ibm_mdcd_v993.dbo.measurement m\r\n\t\t\r\n\t\tWHERE m.measurement_concept_id =  3009542\r\n\t\tAND m.unit_concept_id = 8739\r\n\t\tAND m.value_as_number IS NOT NULL\r\n\t\tAND m.value_as_number <      0.000\r\n\t) violated_rows\r\n) violated_row_count,\r\n( \r\n\tSELECT COUNT_BIG(*) AS num_rows\r\n\tFROM cdm_ibm_mdcd_v993.dbo.measurement m\r\n\t\r\n\tWHERE measurement_concept_id =  3009542\r\n\tAND unit_concept_id = 8739\r\n\tAND value_as_number IS NOT NULL\r\n) denominator\r\n;","CHECK_NAME":"plausibleValueLow","CHECK_LEVEL":"CONCEPT","CHECK_DESCRIPTION":"For the combination of CONCEPT_ID  3009542 (Hematocrit [Volume Fraction] of Blood) and UNIT_CONCEPT_ID 8739 (pound (US)), the number and percent of records that have a value less than      0.000.","CDM_TABLE_NAME":"MEASUREMENT","CDM_FIELD_NAME":"MEASUREMENT_CONCEPT_ID","CONCEPT_ID":" 3009542","UNIT_CONCEPT_ID":"8739","SQL_FILE":"concept_plausible_value_low.sql","CATEGORY":"Plausibility","SUBCATEGORY":"Atemporal","CONTEXT":"Verification","checkId":1401,"FAILED":0,"THRESHOLD_VALUE":5,"_row":"18.276"},{"NUM_VIOLATED_ROWS":0,"PCT_VIOLATED_ROWS":0,"NUM_DENOMINATOR_ROWS":0,"EXECUTION_TIME":"4.938870 secs","QUERY_TEXT":"\r\n/*********\r\nCONCEPT LEVEL check:\r\nPLAUSIBLE_VALUE_LOW - find any MEASUREMENT records that have VALUE_AS_NUMBER with non-null value < plausible low value\r\n\r\nParameters used in this template:\r\ncdmDatabaseSchema = cdm_ibm_mdcd_v993.dbo\r\nconceptId =  3009542\r\nunitConceptId = 8840\r\nplausibleValueLow =      0.000\r\n\r\n**********/\r\n\r\n\r\nSELECT num_violated_rows, CASE WHEN denominator.num_rows = 0 THEN 0 ELSE 1.0*num_violated_rows/denominator.num_rows END  AS pct_violated_rows, \r\n  denominator.num_rows as num_denominator_rows\r\nFROM\r\n(\r\n\tSELECT COUNT_BIG(*) AS num_violated_rows\r\n\tFROM\r\n\t(\r\n\t\tSELECT m.* \r\n\t\tFROM cdm_ibm_mdcd_v993.dbo.measurement m\r\n\t\t\r\n\t\tWHERE m.measurement_concept_id =  3009542\r\n\t\tAND m.unit_concept_id = 8840\r\n\t\tAND m.value_as_number IS NOT NULL\r\n\t\tAND m.value_as_number <      0.000\r\n\t) violated_rows\r\n) violated_row_count,\r\n( \r\n\tSELECT COUNT_BIG(*) AS num_rows\r\n\tFROM cdm_ibm_mdcd_v993.dbo.measurement m\r\n\t\r\n\tWHERE measurement_concept_id =  3009542\r\n\tAND unit_concept_id = 8840\r\n\tAND value_as_number IS NOT NULL\r\n) denominator\r\n;","CHECK_NAME":"plausibleValueLow","CHECK_LEVEL":"CONCEPT","CHECK_DESCRIPTION":"For the combination of CONCEPT_ID  3009542 (Hematocrit [Volume Fraction] of Blood) and UNIT_CONCEPT_ID 8840 (milligram per deciliter), the number and percent of records that have a value less than      0.000.","CDM_TABLE_NAME":"MEASUREMENT","CDM_FIELD_NAME":"MEASUREMENT_CONCEPT_ID","CONCEPT_ID":" 3009542","UNIT_CONCEPT_ID":"8840","SQL_FILE":"concept_plausible_value_low.sql","CATEGORY":"Plausibility","SUBCATEGORY":"Atemporal","CONTEXT":"Verification","checkId":1402,"FAILED":0,"THRESHOLD_VALUE":5,"_row":"18.277"},{"NUM_VIOLATED_ROWS":0,"PCT_VIOLATED_ROWS":0,"NUM_DENOMINATOR_ROWS":0,"EXECUTION_TIME":"4.668884 secs","QUERY_TEXT":"\r\n/*********\r\nCONCEPT LEVEL check:\r\nPLAUSIBLE_VALUE_LOW - find any MEASUREMENT records that have VALUE_AS_NUMBER with non-null value < plausible low value\r\n\r\nParameters used in this template:\r\ncdmDatabaseSchema = cdm_ibm_mdcd_v993.dbo\r\nconceptId =  3009542\r\nunitConceptId = 8961\r\nplausibleValueLow =      0.000\r\n\r\n**********/\r\n\r\n\r\nSELECT num_violated_rows, CASE WHEN denominator.num_rows = 0 THEN 0 ELSE 1.0*num_violated_rows/denominator.num_rows END  AS pct_violated_rows, \r\n  denominator.num_rows as num_denominator_rows\r\nFROM\r\n(\r\n\tSELECT COUNT_BIG(*) AS num_violated_rows\r\n\tFROM\r\n\t(\r\n\t\tSELECT m.* \r\n\t\tFROM cdm_ibm_mdcd_v993.dbo.measurement m\r\n\t\t\r\n\t\tWHERE m.measurement_concept_id =  3009542\r\n\t\tAND m.unit_concept_id = 8961\r\n\t\tAND m.value_as_number IS NOT NULL\r\n\t\tAND m.value_as_number <      0.000\r\n\t) violated_rows\r\n) violated_row_count,\r\n( \r\n\tSELECT COUNT_BIG(*) AS num_rows\r\n\tFROM cdm_ibm_mdcd_v993.dbo.measurement m\r\n\t\r\n\tWHERE measurement_concept_id =  3009542\r\n\tAND unit_concept_id = 8961\r\n\tAND value_as_number IS NOT NULL\r\n) denominator\r\n;","CHECK_NAME":"plausibleValueLow","CHECK_LEVEL":"CONCEPT","CHECK_DESCRIPTION":"For the combination of CONCEPT_ID  3009542 (Hematocrit [Volume Fraction] of Blood) and UNIT_CONCEPT_ID 8961 (thousand per cubic millimeter), the number and percent of records that have a value less than      0.000.","CDM_TABLE_NAME":"MEASUREMENT","CDM_FIELD_NAME":"MEASUREMENT_CONCEPT_ID","CONCEPT_ID":" 3009542","UNIT_CONCEPT_ID":"8961","SQL_FILE":"concept_plausible_value_low.sql","CATEGORY":"Plausibility","SUBCATEGORY":"Atemporal","CONTEXT":"Verification","checkId":1403,"FAILED":0,"THRESHOLD_VALUE":5,"_row":"18.278"},{"NUM_VIOLATED_ROWS":0,"PCT_VIOLATED_ROWS":0,"NUM_DENOMINATOR_ROWS":0,"EXECUTION_TIME":"0.977983 secs","QUERY_TEXT":"\r\n/*********\r\nCONCEPT LEVEL check:\r\nPLAUSIBLE_VALUE_LOW - find any MEASUREMENT records that have VALUE_AS_NUMBER with non-null value < plausible low value\r\n\r\nParameters used in this template:\r\ncdmDatabaseSchema = cdm_ibm_mdcd_v993.dbo\r\nconceptId =  3009542\r\nunitConceptId = 9234\r\nplausibleValueLow =      0.000\r\n\r\n**********/\r\n\r\n\r\nSELECT num_violated_rows, CASE WHEN denominator.num_rows = 0 THEN 0 ELSE 1.0*num_violated_rows/denominator.num_rows END  AS pct_violated_rows, \r\n  denominator.num_rows as num_denominator_rows\r\nFROM\r\n(\r\n\tSELECT COUNT_BIG(*) AS num_violated_rows\r\n\tFROM\r\n\t(\r\n\t\tSELECT m.* \r\n\t\tFROM cdm_ibm_mdcd_v993.dbo.measurement m\r\n\t\t\r\n\t\tWHERE m.measurement_concept_id =  3009542\r\n\t\tAND m.unit_concept_id = 9234\r\n\t\tAND m.value_as_number IS NOT NULL\r\n\t\tAND m.value_as_number <      0.000\r\n\t) violated_rows\r\n) violated_row_count,\r\n( \r\n\tSELECT COUNT_BIG(*) AS num_rows\r\n\tFROM cdm_ibm_mdcd_v993.dbo.measurement m\r\n\t\r\n\tWHERE measurement_concept_id =  3009542\r\n\tAND unit_concept_id = 9234\r\n\tAND value_as_number IS NOT NULL\r\n) denominator\r\n;","CHECK_NAME":"plausibleValueLow","CHECK_LEVEL":"CONCEPT","CHECK_DESCRIPTION":"For the combination of CONCEPT_ID  3009542 (Hematocrit [Volume Fraction] of Blood) and UNIT_CONCEPT_ID 9234 (volume percent), the number and percent of records that have a value less than      0.000.","CDM_TABLE_NAME":"MEASUREMENT","CDM_FIELD_NAME":"MEASUREMENT_CONCEPT_ID","CONCEPT_ID":" 3009542","UNIT_CONCEPT_ID":"9234","SQL_FILE":"concept_plausible_value_low.sql","CATEGORY":"Plausibility","SUBCATEGORY":"Atemporal","CONTEXT":"Verification","checkId":1404,"FAILED":0,"THRESHOLD_VALUE":5,"_row":"18.279"},{"NUM_VIOLATED_ROWS":0,"PCT_VIOLATED_ROWS":0,"NUM_DENOMINATOR_ROWS":0,"EXECUTION_TIME":"1.626963 secs","QUERY_TEXT":"\r\n/*********\r\nCONCEPT LEVEL check:\r\nPLAUSIBLE_VALUE_LOW - find any MEASUREMENT records that have VALUE_AS_NUMBER with non-null value < plausible low value\r\n\r\nParameters used in this template:\r\ncdmDatabaseSchema = cdm_ibm_mdcd_v993.dbo\r\nconceptId =  3009542\r\nunitConceptId = 9529\r\nplausibleValueLow =      0.000\r\n\r\n**********/\r\n\r\n\r\nSELECT num_violated_rows, CASE WHEN denominator.num_rows = 0 THEN 0 ELSE 1.0*num_violated_rows/denominator.num_rows END  AS pct_violated_rows, \r\n  denominator.num_rows as num_denominator_rows\r\nFROM\r\n(\r\n\tSELECT COUNT_BIG(*) AS num_violated_rows\r\n\tFROM\r\n\t(\r\n\t\tSELECT m.* \r\n\t\tFROM cdm_ibm_mdcd_v993.dbo.measurement m\r\n\t\t\r\n\t\tWHERE m.measurement_concept_id =  3009542\r\n\t\tAND m.unit_concept_id = 9529\r\n\t\tAND m.value_as_number IS NOT NULL\r\n\t\tAND m.value_as_number <      0.000\r\n\t) violated_rows\r\n) violated_row_count,\r\n( \r\n\tSELECT COUNT_BIG(*) AS num_rows\r\n\tFROM cdm_ibm_mdcd_v993.dbo.measurement m\r\n\t\r\n\tWHERE measurement_concept_id =  3009542\r\n\tAND unit_concept_id = 9529\r\n\tAND value_as_number IS NOT NULL\r\n) denominator\r\n;","CHECK_NAME":"plausibleValueLow","CHECK_LEVEL":"CONCEPT","CHECK_DESCRIPTION":"For the combination of CONCEPT_ID  3009542 (Hematocrit [Volume Fraction] of Blood) and UNIT_CONCEPT_ID 9529 (kilogram), the number and percent of records that have a value less than      0.000.","CDM_TABLE_NAME":"MEASUREMENT","CDM_FIELD_NAME":"MEASUREMENT_CONCEPT_ID","CONCEPT_ID":" 3009542","UNIT_CONCEPT_ID":"9529","SQL_FILE":"concept_plausible_value_low.sql","CATEGORY":"Plausibility","SUBCATEGORY":"Atemporal","CONTEXT":"Verification","checkId":1405,"FAILED":0,"THRESHOLD_VALUE":5,"_row":"18.280"},{"NUM_VIOLATED_ROWS":0,"PCT_VIOLATED_ROWS":0,"NUM_DENOMINATOR_ROWS":0,"EXECUTION_TIME":"1.335945 secs","QUERY_TEXT":"\r\n/*********\r\nCONCEPT LEVEL check:\r\nPLAUSIBLE_VALUE_LOW - find any MEASUREMENT records that have VALUE_AS_NUMBER with non-null value < plausible low value\r\n\r\nParameters used in this template:\r\ncdmDatabaseSchema = cdm_ibm_mdcd_v993.dbo\r\nconceptId =  3009542\r\nunitConceptId = 9546\r\nplausibleValueLow =      0.000\r\n\r\n**********/\r\n\r\n\r\nSELECT num_violated_rows, CASE WHEN denominator.num_rows = 0 THEN 0 ELSE 1.0*num_violated_rows/denominator.num_rows END  AS pct_violated_rows, \r\n  denominator.num_rows as num_denominator_rows\r\nFROM\r\n(\r\n\tSELECT COUNT_BIG(*) AS num_violated_rows\r\n\tFROM\r\n\t(\r\n\t\tSELECT m.* \r\n\t\tFROM cdm_ibm_mdcd_v993.dbo.measurement m\r\n\t\t\r\n\t\tWHERE m.measurement_concept_id =  3009542\r\n\t\tAND m.unit_concept_id = 9546\r\n\t\tAND m.value_as_number IS NOT NULL\r\n\t\tAND m.value_as_number <      0.000\r\n\t) violated_rows\r\n) violated_row_count,\r\n( \r\n\tSELECT COUNT_BIG(*) AS num_rows\r\n\tFROM cdm_ibm_mdcd_v993.dbo.measurement m\r\n\t\r\n\tWHERE measurement_concept_id =  3009542\r\n\tAND unit_concept_id = 9546\r\n\tAND value_as_number IS NOT NULL\r\n) denominator\r\n;","CHECK_NAME":"plausibleValueLow","CHECK_LEVEL":"CONCEPT","CHECK_DESCRIPTION":"For the combination of CONCEPT_ID  3009542 (Hematocrit [Volume Fraction] of Blood) and UNIT_CONCEPT_ID 9546 (meter), the number and percent of records that have a value less than      0.000.","CDM_TABLE_NAME":"MEASUREMENT","CDM_FIELD_NAME":"MEASUREMENT_CONCEPT_ID","CONCEPT_ID":" 3009542","UNIT_CONCEPT_ID":"9546","SQL_FILE":"concept_plausible_value_low.sql","CATEGORY":"Plausibility","SUBCATEGORY":"Atemporal","CONTEXT":"Verification","checkId":1406,"FAILED":0,"THRESHOLD_VALUE":5,"_row":"18.281"},{"NUM_VIOLATED_ROWS":0,"PCT_VIOLATED_ROWS":0,"NUM_DENOMINATOR_ROWS":0,"EXECUTION_TIME":"3.101919 secs","QUERY_TEXT":"\r\n/*********\r\nCONCEPT LEVEL check:\r\nPLAUSIBLE_VALUE_LOW - find any MEASUREMENT records that have VALUE_AS_NUMBER with non-null value < plausible low value\r\n\r\nParameters used in this template:\r\ncdmDatabaseSchema = cdm_ibm_mdcd_v993.dbo\r\nconceptId =  3009542\r\nunitConceptId = 9648\r\nplausibleValueLow =      0.000\r\n\r\n**********/\r\n\r\n\r\nSELECT num_violated_rows, CASE WHEN denominator.num_rows = 0 THEN 0 ELSE 1.0*num_violated_rows/denominator.num_rows END  AS pct_violated_rows, \r\n  denominator.num_rows as num_denominator_rows\r\nFROM\r\n(\r\n\tSELECT COUNT_BIG(*) AS num_violated_rows\r\n\tFROM\r\n\t(\r\n\t\tSELECT m.* \r\n\t\tFROM cdm_ibm_mdcd_v993.dbo.measurement m\r\n\t\t\r\n\t\tWHERE m.measurement_concept_id =  3009542\r\n\t\tAND m.unit_concept_id = 9648\r\n\t\tAND m.value_as_number IS NOT NULL\r\n\t\tAND m.value_as_number <      0.000\r\n\t) violated_rows\r\n) violated_row_count,\r\n( \r\n\tSELECT COUNT_BIG(*) AS num_rows\r\n\tFROM cdm_ibm_mdcd_v993.dbo.measurement m\r\n\t\r\n\tWHERE measurement_concept_id =  3009542\r\n\tAND unit_concept_id = 9648\r\n\tAND value_as_number IS NOT NULL\r\n) denominator\r\n;","CHECK_NAME":"plausibleValueLow","CHECK_LEVEL":"CONCEPT","CHECK_DESCRIPTION":"For the combination of CONCEPT_ID  3009542 (Hematocrit [Volume Fraction] of Blood) and UNIT_CONCEPT_ID 9648 (unified atomic mass unit), the number and percent of records that have a value less than      0.000.","CDM_TABLE_NAME":"MEASUREMENT","CDM_FIELD_NAME":"MEASUREMENT_CONCEPT_ID","CONCEPT_ID":" 3009542","UNIT_CONCEPT_ID":"9648","SQL_FILE":"concept_plausible_value_low.sql","CATEGORY":"Plausibility","SUBCATEGORY":"Atemporal","CONTEXT":"Verification","checkId":1407,"FAILED":0,"THRESHOLD_VALUE":5,"_row":"18.282"},{"NUM_VIOLATED_ROWS":0,"PCT_VIOLATED_ROWS":0,"NUM_DENOMINATOR_ROWS":0,"EXECUTION_TIME":"3.572875 secs","QUERY_TEXT":"\r\n/*********\r\nCONCEPT LEVEL check:\r\nPLAUSIBLE_VALUE_LOW - find any MEASUREMENT records that have VALUE_AS_NUMBER with non-null value < plausible low value\r\n\r\nParameters used in this template:\r\ncdmDatabaseSchema = cdm_ibm_mdcd_v993.dbo\r\nconceptId =  3009542\r\nunitConceptId = 44777604\r\nplausibleValueLow =      0.000\r\n\r\n**********/\r\n\r\n\r\nSELECT num_violated_rows, CASE WHEN denominator.num_rows = 0 THEN 0 ELSE 1.0*num_violated_rows/denominator.num_rows END  AS pct_violated_rows, \r\n  denominator.num_rows as num_denominator_rows\r\nFROM\r\n(\r\n\tSELECT COUNT_BIG(*) AS num_violated_rows\r\n\tFROM\r\n\t(\r\n\t\tSELECT m.* \r\n\t\tFROM cdm_ibm_mdcd_v993.dbo.measurement m\r\n\t\t\r\n\t\tWHERE m.measurement_concept_id =  3009542\r\n\t\tAND m.unit_concept_id = 44777604\r\n\t\tAND m.value_as_number IS NOT NULL\r\n\t\tAND m.value_as_number <      0.000\r\n\t) violated_rows\r\n) violated_row_count,\r\n( \r\n\tSELECT COUNT_BIG(*) AS num_rows\r\n\tFROM cdm_ibm_mdcd_v993.dbo.measurement m\r\n\t\r\n\tWHERE measurement_concept_id =  3009542\r\n\tAND unit_concept_id = 44777604\r\n\tAND value_as_number IS NOT NULL\r\n) denominator\r\n;","CHECK_NAME":"plausibleValueLow","CHECK_LEVEL":"CONCEPT","CHECK_DESCRIPTION":"For the combination of CONCEPT_ID  3009542 (Hematocrit [Volume Fraction] of Blood) and UNIT_CONCEPT_ID 44777604 (liter per liter), the number and percent of records that have a value less than      0.000.","CDM_TABLE_NAME":"MEASUREMENT","CDM_FIELD_NAME":"MEASUREMENT_CONCEPT_ID","CONCEPT_ID":" 3009542","UNIT_CONCEPT_ID":"44777604","SQL_FILE":"concept_plausible_value_low.sql","CATEGORY":"Plausibility","SUBCATEGORY":"Atemporal","CONTEXT":"Verification","checkId":1408,"FAILED":0,"THRESHOLD_VALUE":5,"_row":"18.283"},{"NUM_VIOLATED_ROWS":0,"PCT_VIOLATED_ROWS":0,"NUM_DENOMINATOR_ROWS":0,"EXECUTION_TIME":"4.893863 secs","QUERY_TEXT":"\r\n/*********\r\nCONCEPT LEVEL check:\r\nPLAUSIBLE_VALUE_LOW - find any MEASUREMENT records that have VALUE_AS_NUMBER with non-null value < plausible low value\r\n\r\nParameters used in this template:\r\ncdmDatabaseSchema = cdm_ibm_mdcd_v993.dbo\r\nconceptId =  3009596\r\nunitConceptId = 8837\r\nplausibleValueLow =      6.000\r\n\r\n**********/\r\n\r\n\r\nSELECT num_violated_rows, CASE WHEN denominator.num_rows = 0 THEN 0 ELSE 1.0*num_violated_rows/denominator.num_rows END  AS pct_violated_rows, \r\n  denominator.num_rows as num_denominator_rows\r\nFROM\r\n(\r\n\tSELECT COUNT_BIG(*) AS num_violated_rows\r\n\tFROM\r\n\t(\r\n\t\tSELECT m.* \r\n\t\tFROM cdm_ibm_mdcd_v993.dbo.measurement m\r\n\t\t\r\n\t\tWHERE m.measurement_concept_id =  3009596\r\n\t\tAND m.unit_concept_id = 8837\r\n\t\tAND m.value_as_number IS NOT NULL\r\n\t\tAND m.value_as_number <      6.000\r\n\t) violated_rows\r\n) violated_row_count,\r\n( \r\n\tSELECT COUNT_BIG(*) AS num_rows\r\n\tFROM cdm_ibm_mdcd_v993.dbo.measurement m\r\n\t\r\n\tWHERE measurement_concept_id =  3009596\r\n\tAND unit_concept_id = 8837\r\n\tAND value_as_number IS NOT NULL\r\n) denominator\r\n;","CHECK_NAME":"plausibleValueLow","CHECK_LEVEL":"CONCEPT","CHECK_DESCRIPTION":"For the combination of CONCEPT_ID  3009596 (Cholesterol in VLDL [Mass/volume] in Serum or Plasma by calculation) and UNIT_CONCEPT_ID 8837 (microgram per deciliter), the number and percent of records that have a value less than      6.000.","CDM_TABLE_NAME":"MEASUREMENT","CDM_FIELD_NAME":"MEASUREMENT_CONCEPT_ID","CONCEPT_ID":" 3009596","UNIT_CONCEPT_ID":"8837","SQL_FILE":"concept_plausible_value_low.sql","CATEGORY":"Plausibility","SUBCATEGORY":"Atemporal","CONTEXT":"Verification","checkId":1409,"FAILED":0,"THRESHOLD_VALUE":5,"_row":"18.284"},{"NUM_VIOLATED_ROWS":0,"PCT_VIOLATED_ROWS":0,"NUM_DENOMINATOR_ROWS":0,"EXECUTION_TIME":"3.690901 secs","QUERY_TEXT":"\r\n/*********\r\nCONCEPT LEVEL check:\r\nPLAUSIBLE_VALUE_LOW - find any MEASUREMENT records that have VALUE_AS_NUMBER with non-null value < plausible low value\r\n\r\nParameters used in this template:\r\ncdmDatabaseSchema = cdm_ibm_mdcd_v993.dbo\r\nconceptId =  3009596\r\nunitConceptId = 8840\r\nplausibleValueLow =      6.000\r\n\r\n**********/\r\n\r\n\r\nSELECT num_violated_rows, CASE WHEN denominator.num_rows = 0 THEN 0 ELSE 1.0*num_violated_rows/denominator.num_rows END  AS pct_violated_rows, \r\n  denominator.num_rows as num_denominator_rows\r\nFROM\r\n(\r\n\tSELECT COUNT_BIG(*) AS num_violated_rows\r\n\tFROM\r\n\t(\r\n\t\tSELECT m.* \r\n\t\tFROM cdm_ibm_mdcd_v993.dbo.measurement m\r\n\t\t\r\n\t\tWHERE m.measurement_concept_id =  3009596\r\n\t\tAND m.unit_concept_id = 8840\r\n\t\tAND m.value_as_number IS NOT NULL\r\n\t\tAND m.value_as_number <      6.000\r\n\t) violated_rows\r\n) violated_row_count,\r\n( \r\n\tSELECT COUNT_BIG(*) AS num_rows\r\n\tFROM cdm_ibm_mdcd_v993.dbo.measurement m\r\n\t\r\n\tWHERE measurement_concept_id =  3009596\r\n\tAND unit_concept_id = 8840\r\n\tAND value_as_number IS NOT NULL\r\n) denominator\r\n;","CHECK_NAME":"plausibleValueLow","CHECK_LEVEL":"CONCEPT","CHECK_DESCRIPTION":"For the combination of CONCEPT_ID  3009596 (Cholesterol in VLDL [Mass/volume] in Serum or Plasma by calculation) and UNIT_CONCEPT_ID 8840 (milligram per deciliter), the number and percent of records that have a value less than      6.000.","CDM_TABLE_NAME":"MEASUREMENT","CDM_FIELD_NAME":"MEASUREMENT_CONCEPT_ID","CONCEPT_ID":" 3009596","UNIT_CONCEPT_ID":"8840","SQL_FILE":"concept_plausible_value_low.sql","CATEGORY":"Plausibility","SUBCATEGORY":"Atemporal","CONTEXT":"Verification","checkId":1410,"FAILED":0,"THRESHOLD_VALUE":5,"_row":"18.285"},{"NUM_VIOLATED_ROWS":0,"PCT_VIOLATED_ROWS":0,"NUM_DENOMINATOR_ROWS":0,"EXECUTION_TIME":"4.513882 secs","QUERY_TEXT":"\r\n/*********\r\nCONCEPT LEVEL check:\r\nPLAUSIBLE_VALUE_LOW - find any MEASUREMENT records that have VALUE_AS_NUMBER with non-null value < plausible low value\r\n\r\nParameters used in this template:\r\ncdmDatabaseSchema = cdm_ibm_mdcd_v993.dbo\r\nconceptId =  3009682\r\nunitConceptId = 8736\r\nplausibleValueLow =      8.000\r\n\r\n**********/\r\n\r\n\r\nSELECT num_violated_rows, CASE WHEN denominator.num_rows = 0 THEN 0 ELSE 1.0*num_violated_rows/denominator.num_rows END  AS pct_violated_rows, \r\n  denominator.num_rows as num_denominator_rows\r\nFROM\r\n(\r\n\tSELECT COUNT_BIG(*) AS num_violated_rows\r\n\tFROM\r\n\t(\r\n\t\tSELECT m.* \r\n\t\tFROM cdm_ibm_mdcd_v993.dbo.measurement m\r\n\t\t\r\n\t\tWHERE m.measurement_concept_id =  3009682\r\n\t\tAND m.unit_concept_id = 8736\r\n\t\tAND m.value_as_number IS NOT NULL\r\n\t\tAND m.value_as_number <      8.000\r\n\t) violated_rows\r\n) violated_row_count,\r\n( \r\n\tSELECT COUNT_BIG(*) AS num_rows\r\n\tFROM cdm_ibm_mdcd_v993.dbo.measurement m\r\n\t\r\n\tWHERE measurement_concept_id =  3009682\r\n\tAND unit_concept_id = 8736\r\n\tAND value_as_number IS NOT NULL\r\n) denominator\r\n;","CHECK_NAME":"plausibleValueLow","CHECK_LEVEL":"CONCEPT","CHECK_DESCRIPTION":"For the combination of CONCEPT_ID  3009682 (Cortisol [Mass/volume] in Serum or Plasma) and UNIT_CONCEPT_ID 8736 (nanomole per liter), the number and percent of records that have a value less than      8.000.","CDM_TABLE_NAME":"MEASUREMENT","CDM_FIELD_NAME":"MEASUREMENT_CONCEPT_ID","CONCEPT_ID":" 3009682","UNIT_CONCEPT_ID":"8736","SQL_FILE":"concept_plausible_value_low.sql","CATEGORY":"Plausibility","SUBCATEGORY":"Atemporal","CONTEXT":"Verification","checkId":1411,"FAILED":0,"THRESHOLD_VALUE":5,"_row":"18.286"},{"NUM_VIOLATED_ROWS":0,"PCT_VIOLATED_ROWS":0,"NUM_DENOMINATOR_ROWS":0,"EXECUTION_TIME":"6.423822 secs","QUERY_TEXT":"\r\n/*********\r\nCONCEPT LEVEL check:\r\nPLAUSIBLE_VALUE_LOW - find any MEASUREMENT records that have VALUE_AS_NUMBER with non-null value < plausible low value\r\n\r\nParameters used in this template:\r\ncdmDatabaseSchema = cdm_ibm_mdcd_v993.dbo\r\nconceptId =  3009682\r\nunitConceptId = 8837\r\nplausibleValueLow =      4.000\r\n\r\n**********/\r\n\r\n\r\nSELECT num_violated_rows, CASE WHEN denominator.num_rows = 0 THEN 0 ELSE 1.0*num_violated_rows/denominator.num_rows END  AS pct_violated_rows, \r\n  denominator.num_rows as num_denominator_rows\r\nFROM\r\n(\r\n\tSELECT COUNT_BIG(*) AS num_violated_rows\r\n\tFROM\r\n\t(\r\n\t\tSELECT m.* \r\n\t\tFROM cdm_ibm_mdcd_v993.dbo.measurement m\r\n\t\t\r\n\t\tWHERE m.measurement_concept_id =  3009682\r\n\t\tAND m.unit_concept_id = 8837\r\n\t\tAND m.value_as_number IS NOT NULL\r\n\t\tAND m.value_as_number <      4.000\r\n\t) violated_rows\r\n) violated_row_count,\r\n( \r\n\tSELECT COUNT_BIG(*) AS num_rows\r\n\tFROM cdm_ibm_mdcd_v993.dbo.measurement m\r\n\t\r\n\tWHERE measurement_concept_id =  3009682\r\n\tAND unit_concept_id = 8837\r\n\tAND value_as_number IS NOT NULL\r\n) denominator\r\n;","CHECK_NAME":"plausibleValueLow","CHECK_LEVEL":"CONCEPT","CHECK_DESCRIPTION":"For the combination of CONCEPT_ID  3009682 (Cortisol [Mass/volume] in Serum or Plasma) and UNIT_CONCEPT_ID 8837 (microgram per deciliter), the number and percent of records that have a value less than      4.000.","CDM_TABLE_NAME":"MEASUREMENT","CDM_FIELD_NAME":"MEASUREMENT_CONCEPT_ID","CONCEPT_ID":" 3009682","UNIT_CONCEPT_ID":"8837","SQL_FILE":"concept_plausible_value_low.sql","CATEGORY":"Plausibility","SUBCATEGORY":"Atemporal","CONTEXT":"Verification","checkId":1412,"FAILED":0,"THRESHOLD_VALUE":5,"_row":"18.287"},{"NUM_VIOLATED_ROWS":0,"PCT_VIOLATED_ROWS":0,"NUM_DENOMINATOR_ROWS":0,"EXECUTION_TIME":"0.733983 secs","QUERY_TEXT":"\r\n/*********\r\nCONCEPT LEVEL check:\r\nPLAUSIBLE_VALUE_LOW - find any MEASUREMENT records that have VALUE_AS_NUMBER with non-null value < plausible low value\r\n\r\nParameters used in this template:\r\ncdmDatabaseSchema = cdm_ibm_mdcd_v993.dbo\r\nconceptId =  3009744\r\nunitConceptId = 8554\r\nplausibleValueLow =     27.000\r\n\r\n**********/\r\n\r\n\r\nSELECT num_violated_rows, CASE WHEN denominator.num_rows = 0 THEN 0 ELSE 1.0*num_violated_rows/denominator.num_rows END  AS pct_violated_rows, \r\n  denominator.num_rows as num_denominator_rows\r\nFROM\r\n(\r\n\tSELECT COUNT_BIG(*) AS num_violated_rows\r\n\tFROM\r\n\t(\r\n\t\tSELECT m.* \r\n\t\tFROM cdm_ibm_mdcd_v993.dbo.measurement m\r\n\t\t\r\n\t\tWHERE m.measurement_concept_id =  3009744\r\n\t\tAND m.unit_concept_id = 8554\r\n\t\tAND m.value_as_number IS NOT NULL\r\n\t\tAND m.value_as_number <     27.000\r\n\t) violated_rows\r\n) violated_row_count,\r\n( \r\n\tSELECT COUNT_BIG(*) AS num_rows\r\n\tFROM cdm_ibm_mdcd_v993.dbo.measurement m\r\n\t\r\n\tWHERE measurement_concept_id =  3009744\r\n\tAND unit_concept_id = 8554\r\n\tAND value_as_number IS NOT NULL\r\n) denominator\r\n;","CHECK_NAME":"plausibleValueLow","CHECK_LEVEL":"CONCEPT","CHECK_DESCRIPTION":"For the combination of CONCEPT_ID  3009744 (MCHC [Mass/volume] by Automated count) and UNIT_CONCEPT_ID 8554 (percent), the number and percent of records that have a value less than     27.000.","CDM_TABLE_NAME":"MEASUREMENT","CDM_FIELD_NAME":"MEASUREMENT_CONCEPT_ID","CONCEPT_ID":" 3009744","UNIT_CONCEPT_ID":"8554","SQL_FILE":"concept_plausible_value_low.sql","CATEGORY":"Plausibility","SUBCATEGORY":"Atemporal","CONTEXT":"Verification","checkId":1413,"FAILED":0,"THRESHOLD_VALUE":5,"_row":"18.288"},{"NUM_VIOLATED_ROWS":0,"PCT_VIOLATED_ROWS":0,"NUM_DENOMINATOR_ROWS":0,"EXECUTION_TIME":"0.912971 secs","QUERY_TEXT":"\r\n/*********\r\nCONCEPT LEVEL check:\r\nPLAUSIBLE_VALUE_LOW - find any MEASUREMENT records that have VALUE_AS_NUMBER with non-null value < plausible low value\r\n\r\nParameters used in this template:\r\ncdmDatabaseSchema = cdm_ibm_mdcd_v993.dbo\r\nconceptId =  3009744\r\nunitConceptId = 8564\r\nplausibleValueLow =     27.000\r\n\r\n**********/\r\n\r\n\r\nSELECT num_violated_rows, CASE WHEN denominator.num_rows = 0 THEN 0 ELSE 1.0*num_violated_rows/denominator.num_rows END  AS pct_violated_rows, \r\n  denominator.num_rows as num_denominator_rows\r\nFROM\r\n(\r\n\tSELECT COUNT_BIG(*) AS num_violated_rows\r\n\tFROM\r\n\t(\r\n\t\tSELECT m.* \r\n\t\tFROM cdm_ibm_mdcd_v993.dbo.measurement m\r\n\t\t\r\n\t\tWHERE m.measurement_concept_id =  3009744\r\n\t\tAND m.unit_concept_id = 8564\r\n\t\tAND m.value_as_number IS NOT NULL\r\n\t\tAND m.value_as_number <     27.000\r\n\t) violated_rows\r\n) violated_row_count,\r\n( \r\n\tSELECT COUNT_BIG(*) AS num_rows\r\n\tFROM cdm_ibm_mdcd_v993.dbo.measurement m\r\n\t\r\n\tWHERE measurement_concept_id =  3009744\r\n\tAND unit_concept_id = 8564\r\n\tAND value_as_number IS NOT NULL\r\n) denominator\r\n;","CHECK_NAME":"plausibleValueLow","CHECK_LEVEL":"CONCEPT","CHECK_DESCRIPTION":"For the combination of CONCEPT_ID  3009744 (MCHC [Mass/volume] by Automated count) and UNIT_CONCEPT_ID 8564 (picogram), the number and percent of records that have a value less than     27.000.","CDM_TABLE_NAME":"MEASUREMENT","CDM_FIELD_NAME":"MEASUREMENT_CONCEPT_ID","CONCEPT_ID":" 3009744","UNIT_CONCEPT_ID":"8564","SQL_FILE":"concept_plausible_value_low.sql","CATEGORY":"Plausibility","SUBCATEGORY":"Atemporal","CONTEXT":"Verification","checkId":1414,"FAILED":0,"THRESHOLD_VALUE":5,"_row":"18.289"},{"NUM_VIOLATED_ROWS":0,"PCT_VIOLATED_ROWS":0,"NUM_DENOMINATOR_ROWS":0,"EXECUTION_TIME":"2.543883 secs","QUERY_TEXT":"\r\n/*********\r\nCONCEPT LEVEL check:\r\nPLAUSIBLE_VALUE_LOW - find any MEASUREMENT records that have VALUE_AS_NUMBER with non-null value < plausible low value\r\n\r\nParameters used in this template:\r\ncdmDatabaseSchema = cdm_ibm_mdcd_v993.dbo\r\nconceptId =  3009744\r\nunitConceptId = 8636\r\nplausibleValueLow =     27.000\r\n\r\n**********/\r\n\r\n\r\nSELECT num_violated_rows, CASE WHEN denominator.num_rows = 0 THEN 0 ELSE 1.0*num_violated_rows/denominator.num_rows END  AS pct_violated_rows, \r\n  denominator.num_rows as num_denominator_rows\r\nFROM\r\n(\r\n\tSELECT COUNT_BIG(*) AS num_violated_rows\r\n\tFROM\r\n\t(\r\n\t\tSELECT m.* \r\n\t\tFROM cdm_ibm_mdcd_v993.dbo.measurement m\r\n\t\t\r\n\t\tWHERE m.measurement_concept_id =  3009744\r\n\t\tAND m.unit_concept_id = 8636\r\n\t\tAND m.value_as_number IS NOT NULL\r\n\t\tAND m.value_as_number <     27.000\r\n\t) violated_rows\r\n) violated_row_count,\r\n( \r\n\tSELECT COUNT_BIG(*) AS num_rows\r\n\tFROM cdm_ibm_mdcd_v993.dbo.measurement m\r\n\t\r\n\tWHERE measurement_concept_id =  3009744\r\n\tAND unit_concept_id = 8636\r\n\tAND value_as_number IS NOT NULL\r\n) denominator\r\n;","CHECK_NAME":"plausibleValueLow","CHECK_LEVEL":"CONCEPT","CHECK_DESCRIPTION":"For the combination of CONCEPT_ID  3009744 (MCHC [Mass/volume] by Automated count) and UNIT_CONCEPT_ID 8636 (gram per liter), the number and percent of records that have a value less than     27.000.","CDM_TABLE_NAME":"MEASUREMENT","CDM_FIELD_NAME":"MEASUREMENT_CONCEPT_ID","CONCEPT_ID":" 3009744","UNIT_CONCEPT_ID":"8636","SQL_FILE":"concept_plausible_value_low.sql","CATEGORY":"Plausibility","SUBCATEGORY":"Atemporal","CONTEXT":"Verification","checkId":1415,"FAILED":0,"THRESHOLD_VALUE":5,"_row":"18.290"},{"NUM_VIOLATED_ROWS":0,"PCT_VIOLATED_ROWS":0,"NUM_DENOMINATOR_ROWS":0,"EXECUTION_TIME":"0.858981 secs","QUERY_TEXT":"\r\n/*********\r\nCONCEPT LEVEL check:\r\nPLAUSIBLE_VALUE_LOW - find any MEASUREMENT records that have VALUE_AS_NUMBER with non-null value < plausible low value\r\n\r\nParameters used in this template:\r\ncdmDatabaseSchema = cdm_ibm_mdcd_v993.dbo\r\nconceptId =  3009744\r\nunitConceptId = 8713\r\nplausibleValueLow =     27.000\r\n\r\n**********/\r\n\r\n\r\nSELECT num_violated_rows, CASE WHEN denominator.num_rows = 0 THEN 0 ELSE 1.0*num_violated_rows/denominator.num_rows END  AS pct_violated_rows, \r\n  denominator.num_rows as num_denominator_rows\r\nFROM\r\n(\r\n\tSELECT COUNT_BIG(*) AS num_violated_rows\r\n\tFROM\r\n\t(\r\n\t\tSELECT m.* \r\n\t\tFROM cdm_ibm_mdcd_v993.dbo.measurement m\r\n\t\t\r\n\t\tWHERE m.measurement_concept_id =  3009744\r\n\t\tAND m.unit_concept_id = 8713\r\n\t\tAND m.value_as_number IS NOT NULL\r\n\t\tAND m.value_as_number <     27.000\r\n\t) violated_rows\r\n) violated_row_count,\r\n( \r\n\tSELECT COUNT_BIG(*) AS num_rows\r\n\tFROM cdm_ibm_mdcd_v993.dbo.measurement m\r\n\t\r\n\tWHERE measurement_concept_id =  3009744\r\n\tAND unit_concept_id = 8713\r\n\tAND value_as_number IS NOT NULL\r\n) denominator\r\n;","CHECK_NAME":"plausibleValueLow","CHECK_LEVEL":"CONCEPT","CHECK_DESCRIPTION":"For the combination of CONCEPT_ID  3009744 (MCHC [Mass/volume] by Automated count) and UNIT_CONCEPT_ID 8713 (gram per deciliter), the number and percent of records that have a value less than     27.000.","CDM_TABLE_NAME":"MEASUREMENT","CDM_FIELD_NAME":"MEASUREMENT_CONCEPT_ID","CONCEPT_ID":" 3009744","UNIT_CONCEPT_ID":"8713","SQL_FILE":"concept_plausible_value_low.sql","CATEGORY":"Plausibility","SUBCATEGORY":"Atemporal","CONTEXT":"Verification","checkId":1416,"FAILED":0,"THRESHOLD_VALUE":5,"_row":"18.291"},{"NUM_VIOLATED_ROWS":0,"PCT_VIOLATED_ROWS":0,"NUM_DENOMINATOR_ROWS":0,"EXECUTION_TIME":"0.637974 secs","QUERY_TEXT":"\r\n/*********\r\nCONCEPT LEVEL check:\r\nPLAUSIBLE_VALUE_LOW - find any MEASUREMENT records that have VALUE_AS_NUMBER with non-null value < plausible low value\r\n\r\nParameters used in this template:\r\ncdmDatabaseSchema = cdm_ibm_mdcd_v993.dbo\r\nconceptId =  3009797\r\nunitConceptId = 8554\r\nplausibleValueLow =      0.010\r\n\r\n**********/\r\n\r\n\r\nSELECT num_violated_rows, CASE WHEN denominator.num_rows = 0 THEN 0 ELSE 1.0*num_violated_rows/denominator.num_rows END  AS pct_violated_rows, \r\n  denominator.num_rows as num_denominator_rows\r\nFROM\r\n(\r\n\tSELECT COUNT_BIG(*) AS num_violated_rows\r\n\tFROM\r\n\t(\r\n\t\tSELECT m.* \r\n\t\tFROM cdm_ibm_mdcd_v993.dbo.measurement m\r\n\t\t\r\n\t\tWHERE m.measurement_concept_id =  3009797\r\n\t\tAND m.unit_concept_id = 8554\r\n\t\tAND m.value_as_number IS NOT NULL\r\n\t\tAND m.value_as_number <      0.010\r\n\t) violated_rows\r\n) violated_row_count,\r\n( \r\n\tSELECT COUNT_BIG(*) AS num_rows\r\n\tFROM cdm_ibm_mdcd_v993.dbo.measurement m\r\n\t\r\n\tWHERE measurement_concept_id =  3009797\r\n\tAND unit_concept_id = 8554\r\n\tAND value_as_number IS NOT NULL\r\n) denominator\r\n;","CHECK_NAME":"plausibleValueLow","CHECK_LEVEL":"CONCEPT","CHECK_DESCRIPTION":"For the combination of CONCEPT_ID  3009797 (Basophils/100 leukocytes in Blood by Manual count) and UNIT_CONCEPT_ID 8554 (percent), the number and percent of records that have a value less than      0.010.","CDM_TABLE_NAME":"MEASUREMENT","CDM_FIELD_NAME":"MEASUREMENT_CONCEPT_ID","CONCEPT_ID":" 3009797","UNIT_CONCEPT_ID":"8554","SQL_FILE":"concept_plausible_value_low.sql","CATEGORY":"Plausibility","SUBCATEGORY":"Atemporal","CONTEXT":"Verification","checkId":1417,"FAILED":0,"THRESHOLD_VALUE":5,"_row":"18.292"},{"NUM_VIOLATED_ROWS":0,"PCT_VIOLATED_ROWS":0,"NUM_DENOMINATOR_ROWS":0,"EXECUTION_TIME":"5.982843 secs","QUERY_TEXT":"\r\n/*********\r\nCONCEPT LEVEL check:\r\nPLAUSIBLE_VALUE_LOW - find any MEASUREMENT records that have VALUE_AS_NUMBER with non-null value < plausible low value\r\n\r\nParameters used in this template:\r\ncdmDatabaseSchema = cdm_ibm_mdcd_v993.dbo\r\nconceptId =  3009932\r\nunitConceptId = 8554\r\nplausibleValueLow =      0.000\r\n\r\n**********/\r\n\r\n\r\nSELECT num_violated_rows, CASE WHEN denominator.num_rows = 0 THEN 0 ELSE 1.0*num_violated_rows/denominator.num_rows END  AS pct_violated_rows, \r\n  denominator.num_rows as num_denominator_rows\r\nFROM\r\n(\r\n\tSELECT COUNT_BIG(*) AS num_violated_rows\r\n\tFROM\r\n\t(\r\n\t\tSELECT m.* \r\n\t\tFROM cdm_ibm_mdcd_v993.dbo.measurement m\r\n\t\t\r\n\t\tWHERE m.measurement_concept_id =  3009932\r\n\t\tAND m.unit_concept_id = 8554\r\n\t\tAND m.value_as_number IS NOT NULL\r\n\t\tAND m.value_as_number <      0.000\r\n\t) violated_rows\r\n) violated_row_count,\r\n( \r\n\tSELECT COUNT_BIG(*) AS num_rows\r\n\tFROM cdm_ibm_mdcd_v993.dbo.measurement m\r\n\t\r\n\tWHERE measurement_concept_id =  3009932\r\n\tAND unit_concept_id = 8554\r\n\tAND value_as_number IS NOT NULL\r\n) denominator\r\n;","CHECK_NAME":"plausibleValueLow","CHECK_LEVEL":"CONCEPT","CHECK_DESCRIPTION":"For the combination of CONCEPT_ID  3009932 (Eosinophils [#/volume] in Blood by Manual count) and UNIT_CONCEPT_ID 8554 (percent), the number and percent of records that have a value less than      0.000.","CDM_TABLE_NAME":"MEASUREMENT","CDM_FIELD_NAME":"MEASUREMENT_CONCEPT_ID","CONCEPT_ID":" 3009932","UNIT_CONCEPT_ID":"8554","SQL_FILE":"concept_plausible_value_low.sql","CATEGORY":"Plausibility","SUBCATEGORY":"Atemporal","CONTEXT":"Verification","checkId":1418,"FAILED":0,"THRESHOLD_VALUE":5,"_row":"18.293"},{"NUM_VIOLATED_ROWS":0,"PCT_VIOLATED_ROWS":0,"NUM_DENOMINATOR_ROWS":0,"EXECUTION_TIME":"5.797847 secs","QUERY_TEXT":"\r\n/*********\r\nCONCEPT LEVEL check:\r\nPLAUSIBLE_VALUE_LOW - find any MEASUREMENT records that have VALUE_AS_NUMBER with non-null value < plausible low value\r\n\r\nParameters used in this template:\r\ncdmDatabaseSchema = cdm_ibm_mdcd_v993.dbo\r\nconceptId =  3009932\r\nunitConceptId = 8647\r\nplausibleValueLow =      0.000\r\n\r\n**********/\r\n\r\n\r\nSELECT num_violated_rows, CASE WHEN denominator.num_rows = 0 THEN 0 ELSE 1.0*num_violated_rows/denominator.num_rows END  AS pct_violated_rows, \r\n  denominator.num_rows as num_denominator_rows\r\nFROM\r\n(\r\n\tSELECT COUNT_BIG(*) AS num_violated_rows\r\n\tFROM\r\n\t(\r\n\t\tSELECT m.* \r\n\t\tFROM cdm_ibm_mdcd_v993.dbo.measurement m\r\n\t\t\r\n\t\tWHERE m.measurement_concept_id =  3009932\r\n\t\tAND m.unit_concept_id = 8647\r\n\t\tAND m.value_as_number IS NOT NULL\r\n\t\tAND m.value_as_number <      0.000\r\n\t) violated_rows\r\n) violated_row_count,\r\n( \r\n\tSELECT COUNT_BIG(*) AS num_rows\r\n\tFROM cdm_ibm_mdcd_v993.dbo.measurement m\r\n\t\r\n\tWHERE measurement_concept_id =  3009932\r\n\tAND unit_concept_id = 8647\r\n\tAND value_as_number IS NOT NULL\r\n) denominator\r\n;","CHECK_NAME":"plausibleValueLow","CHECK_LEVEL":"CONCEPT","CHECK_DESCRIPTION":"For the combination of CONCEPT_ID  3009932 (Eosinophils [#/volume] in Blood by Manual count) and UNIT_CONCEPT_ID 8647 (per microliter), the number and percent of records that have a value less than      0.000.","CDM_TABLE_NAME":"MEASUREMENT","CDM_FIELD_NAME":"MEASUREMENT_CONCEPT_ID","CONCEPT_ID":" 3009932","UNIT_CONCEPT_ID":"8647","SQL_FILE":"concept_plausible_value_low.sql","CATEGORY":"Plausibility","SUBCATEGORY":"Atemporal","CONTEXT":"Verification","checkId":1419,"FAILED":0,"THRESHOLD_VALUE":5,"_row":"18.294"},{"NUM_VIOLATED_ROWS":0,"PCT_VIOLATED_ROWS":0,"NUM_DENOMINATOR_ROWS":0,"EXECUTION_TIME":"2.115930 secs","QUERY_TEXT":"\r\n/*********\r\nCONCEPT LEVEL check:\r\nPLAUSIBLE_VALUE_LOW - find any MEASUREMENT records that have VALUE_AS_NUMBER with non-null value < plausible low value\r\n\r\nParameters used in this template:\r\ncdmDatabaseSchema = cdm_ibm_mdcd_v993.dbo\r\nconceptId =  3009932\r\nunitConceptId = 8848\r\nplausibleValueLow =      0.001\r\n\r\n**********/\r\n\r\n\r\nSELECT num_violated_rows, CASE WHEN denominator.num_rows = 0 THEN 0 ELSE 1.0*num_violated_rows/denominator.num_rows END  AS pct_violated_rows, \r\n  denominator.num_rows as num_denominator_rows\r\nFROM\r\n(\r\n\tSELECT COUNT_BIG(*) AS num_violated_rows\r\n\tFROM\r\n\t(\r\n\t\tSELECT m.* \r\n\t\tFROM cdm_ibm_mdcd_v993.dbo.measurement m\r\n\t\t\r\n\t\tWHERE m.measurement_concept_id =  3009932\r\n\t\tAND m.unit_concept_id = 8848\r\n\t\tAND m.value_as_number IS NOT NULL\r\n\t\tAND m.value_as_number <      0.001\r\n\t) violated_rows\r\n) violated_row_count,\r\n( \r\n\tSELECT COUNT_BIG(*) AS num_rows\r\n\tFROM cdm_ibm_mdcd_v993.dbo.measurement m\r\n\t\r\n\tWHERE measurement_concept_id =  3009932\r\n\tAND unit_concept_id = 8848\r\n\tAND value_as_number IS NOT NULL\r\n) denominator\r\n;","CHECK_NAME":"plausibleValueLow","CHECK_LEVEL":"CONCEPT","CHECK_DESCRIPTION":"For the combination of CONCEPT_ID  3009932 (Eosinophils [#/volume] in Blood by Manual count) and UNIT_CONCEPT_ID 8848 (thousand per microliter), the number and percent of records that have a value less than      0.001.","CDM_TABLE_NAME":"MEASUREMENT","CDM_FIELD_NAME":"MEASUREMENT_CONCEPT_ID","CONCEPT_ID":" 3009932","UNIT_CONCEPT_ID":"8848","SQL_FILE":"concept_plausible_value_low.sql","CATEGORY":"Plausibility","SUBCATEGORY":"Atemporal","CONTEXT":"Verification","checkId":1420,"FAILED":0,"THRESHOLD_VALUE":5,"_row":"18.295"},{"NUM_VIOLATED_ROWS":0,"PCT_VIOLATED_ROWS":0,"NUM_DENOMINATOR_ROWS":0,"EXECUTION_TIME":"0.743984 secs","QUERY_TEXT":"\r\n/*********\r\nCONCEPT LEVEL check:\r\nPLAUSIBLE_VALUE_LOW - find any MEASUREMENT records that have VALUE_AS_NUMBER with non-null value < plausible low value\r\n\r\nParameters used in this template:\r\ncdmDatabaseSchema = cdm_ibm_mdcd_v993.dbo\r\nconceptId =  3009932\r\nunitConceptId = 8961\r\nplausibleValueLow =      0.000\r\n\r\n**********/\r\n\r\n\r\nSELECT num_violated_rows, CASE WHEN denominator.num_rows = 0 THEN 0 ELSE 1.0*num_violated_rows/denominator.num_rows END  AS pct_violated_rows, \r\n  denominator.num_rows as num_denominator_rows\r\nFROM\r\n(\r\n\tSELECT COUNT_BIG(*) AS num_violated_rows\r\n\tFROM\r\n\t(\r\n\t\tSELECT m.* \r\n\t\tFROM cdm_ibm_mdcd_v993.dbo.measurement m\r\n\t\t\r\n\t\tWHERE m.measurement_concept_id =  3009932\r\n\t\tAND m.unit_concept_id = 8961\r\n\t\tAND m.value_as_number IS NOT NULL\r\n\t\tAND m.value_as_number <      0.000\r\n\t) violated_rows\r\n) violated_row_count,\r\n( \r\n\tSELECT COUNT_BIG(*) AS num_rows\r\n\tFROM cdm_ibm_mdcd_v993.dbo.measurement m\r\n\t\r\n\tWHERE measurement_concept_id =  3009932\r\n\tAND unit_concept_id = 8961\r\n\tAND value_as_number IS NOT NULL\r\n) denominator\r\n;","CHECK_NAME":"plausibleValueLow","CHECK_LEVEL":"CONCEPT","CHECK_DESCRIPTION":"For the combination of CONCEPT_ID  3009932 (Eosinophils [#/volume] in Blood by Manual count) and UNIT_CONCEPT_ID 8961 (thousand per cubic millimeter), the number and percent of records that have a value less than      0.000.","CDM_TABLE_NAME":"MEASUREMENT","CDM_FIELD_NAME":"MEASUREMENT_CONCEPT_ID","CONCEPT_ID":" 3009932","UNIT_CONCEPT_ID":"8961","SQL_FILE":"concept_plausible_value_low.sql","CATEGORY":"Plausibility","SUBCATEGORY":"Atemporal","CONTEXT":"Verification","checkId":1421,"FAILED":0,"THRESHOLD_VALUE":5,"_row":"18.296"},{"NUM_VIOLATED_ROWS":0,"PCT_VIOLATED_ROWS":0,"NUM_DENOMINATOR_ROWS":0,"EXECUTION_TIME":"5.249848 secs","QUERY_TEXT":"\r\n/*********\r\nCONCEPT LEVEL check:\r\nPLAUSIBLE_VALUE_LOW - find any MEASUREMENT records that have VALUE_AS_NUMBER with non-null value < plausible low value\r\n\r\nParameters used in this template:\r\ncdmDatabaseSchema = cdm_ibm_mdcd_v993.dbo\r\nconceptId =  3009966\r\nunitConceptId = 8736\r\nplausibleValueLow =    418.000\r\n\r\n**********/\r\n\r\n\r\nSELECT num_violated_rows, CASE WHEN denominator.num_rows = 0 THEN 0 ELSE 1.0*num_violated_rows/denominator.num_rows END  AS pct_violated_rows, \r\n  denominator.num_rows as num_denominator_rows\r\nFROM\r\n(\r\n\tSELECT COUNT_BIG(*) AS num_violated_rows\r\n\tFROM\r\n\t(\r\n\t\tSELECT m.* \r\n\t\tFROM cdm_ibm_mdcd_v993.dbo.measurement m\r\n\t\t\r\n\t\tWHERE m.measurement_concept_id =  3009966\r\n\t\tAND m.unit_concept_id = 8736\r\n\t\tAND m.value_as_number IS NOT NULL\r\n\t\tAND m.value_as_number <    418.000\r\n\t) violated_rows\r\n) violated_row_count,\r\n( \r\n\tSELECT COUNT_BIG(*) AS num_rows\r\n\tFROM cdm_ibm_mdcd_v993.dbo.measurement m\r\n\t\r\n\tWHERE measurement_concept_id =  3009966\r\n\tAND unit_concept_id = 8736\r\n\tAND value_as_number IS NOT NULL\r\n) denominator\r\n;","CHECK_NAME":"plausibleValueLow","CHECK_LEVEL":"CONCEPT","CHECK_DESCRIPTION":"For the combination of CONCEPT_ID  3009966 (Cholesterol in LDL [Mass/volume] in Serum or Plasma by Direct assay) and UNIT_CONCEPT_ID 8736 (nanomole per liter), the number and percent of records that have a value less than    418.000.","CDM_TABLE_NAME":"MEASUREMENT","CDM_FIELD_NAME":"MEASUREMENT_CONCEPT_ID","CONCEPT_ID":" 3009966","UNIT_CONCEPT_ID":"8736","SQL_FILE":"concept_plausible_value_low.sql","CATEGORY":"Plausibility","SUBCATEGORY":"Atemporal","CONTEXT":"Verification","checkId":1422,"FAILED":0,"THRESHOLD_VALUE":5,"_row":"18.297"},{"NUM_VIOLATED_ROWS":0,"PCT_VIOLATED_ROWS":0,"NUM_DENOMINATOR_ROWS":0,"EXECUTION_TIME":"0.627986 secs","QUERY_TEXT":"\r\n/*********\r\nCONCEPT LEVEL check:\r\nPLAUSIBLE_VALUE_LOW - find any MEASUREMENT records that have VALUE_AS_NUMBER with non-null value < plausible low value\r\n\r\nParameters used in this template:\r\ncdmDatabaseSchema = cdm_ibm_mdcd_v993.dbo\r\nconceptId =  3009966\r\nunitConceptId = 8840\r\nplausibleValueLow =     56.000\r\n\r\n**********/\r\n\r\n\r\nSELECT num_violated_rows, CASE WHEN denominator.num_rows = 0 THEN 0 ELSE 1.0*num_violated_rows/denominator.num_rows END  AS pct_violated_rows, \r\n  denominator.num_rows as num_denominator_rows\r\nFROM\r\n(\r\n\tSELECT COUNT_BIG(*) AS num_violated_rows\r\n\tFROM\r\n\t(\r\n\t\tSELECT m.* \r\n\t\tFROM cdm_ibm_mdcd_v993.dbo.measurement m\r\n\t\t\r\n\t\tWHERE m.measurement_concept_id =  3009966\r\n\t\tAND m.unit_concept_id = 8840\r\n\t\tAND m.value_as_number IS NOT NULL\r\n\t\tAND m.value_as_number <     56.000\r\n\t) violated_rows\r\n) violated_row_count,\r\n( \r\n\tSELECT COUNT_BIG(*) AS num_rows\r\n\tFROM cdm_ibm_mdcd_v993.dbo.measurement m\r\n\t\r\n\tWHERE measurement_concept_id =  3009966\r\n\tAND unit_concept_id = 8840\r\n\tAND value_as_number IS NOT NULL\r\n) denominator\r\n;","CHECK_NAME":"plausibleValueLow","CHECK_LEVEL":"CONCEPT","CHECK_DESCRIPTION":"For the combination of CONCEPT_ID  3009966 (Cholesterol in LDL [Mass/volume] in Serum or Plasma by Direct assay) and UNIT_CONCEPT_ID 8840 (milligram per deciliter), the number and percent of records that have a value less than     56.000.","CDM_TABLE_NAME":"MEASUREMENT","CDM_FIELD_NAME":"MEASUREMENT_CONCEPT_ID","CONCEPT_ID":" 3009966","UNIT_CONCEPT_ID":"8840","SQL_FILE":"concept_plausible_value_low.sql","CATEGORY":"Plausibility","SUBCATEGORY":"Atemporal","CONTEXT":"Verification","checkId":1423,"FAILED":0,"THRESHOLD_VALUE":5,"_row":"18.298"},{"NUM_VIOLATED_ROWS":0,"PCT_VIOLATED_ROWS":0,"NUM_DENOMINATOR_ROWS":0,"EXECUTION_TIME":"1.859918 secs","QUERY_TEXT":"\r\n/*********\r\nCONCEPT LEVEL check:\r\nPLAUSIBLE_VALUE_LOW - find any MEASUREMENT records that have VALUE_AS_NUMBER with non-null value < plausible low value\r\n\r\nParameters used in this template:\r\ncdmDatabaseSchema = cdm_ibm_mdcd_v993.dbo\r\nconceptId =  3010084\r\nunitConceptId = 8729\r\nplausibleValueLow =     50.000\r\n\r\n**********/\r\n\r\n\r\nSELECT num_violated_rows, CASE WHEN denominator.num_rows = 0 THEN 0 ELSE 1.0*num_violated_rows/denominator.num_rows END  AS pct_violated_rows, \r\n  denominator.num_rows as num_denominator_rows\r\nFROM\r\n(\r\n\tSELECT COUNT_BIG(*) AS num_violated_rows\r\n\tFROM\r\n\t(\r\n\t\tSELECT m.* \r\n\t\tFROM cdm_ibm_mdcd_v993.dbo.measurement m\r\n\t\t\r\n\t\tWHERE m.measurement_concept_id =  3010084\r\n\t\tAND m.unit_concept_id = 8729\r\n\t\tAND m.value_as_number IS NOT NULL\r\n\t\tAND m.value_as_number <     50.000\r\n\t) violated_rows\r\n) violated_row_count,\r\n( \r\n\tSELECT COUNT_BIG(*) AS num_rows\r\n\tFROM cdm_ibm_mdcd_v993.dbo.measurement m\r\n\t\r\n\tWHERE measurement_concept_id =  3010084\r\n\tAND unit_concept_id = 8729\r\n\tAND value_as_number IS NOT NULL\r\n) denominator\r\n;","CHECK_NAME":"plausibleValueLow","CHECK_LEVEL":"CONCEPT","CHECK_DESCRIPTION":"For the combination of CONCEPT_ID  3010084 (C reactive protein [Mass/volume] in Serum or Plasma) and UNIT_CONCEPT_ID 8729 (picomole per liter), the number and percent of records that have a value less than     50.000.","CDM_TABLE_NAME":"MEASUREMENT","CDM_FIELD_NAME":"MEASUREMENT_CONCEPT_ID","CONCEPT_ID":" 3010084","UNIT_CONCEPT_ID":"8729","SQL_FILE":"concept_plausible_value_low.sql","CATEGORY":"Plausibility","SUBCATEGORY":"Atemporal","CONTEXT":"Verification","checkId":1424,"FAILED":0,"THRESHOLD_VALUE":5,"_row":"18.299"},{"NUM_VIOLATED_ROWS":0,"PCT_VIOLATED_ROWS":0,"NUM_DENOMINATOR_ROWS":0,"EXECUTION_TIME":"1.196970 secs","QUERY_TEXT":"\r\n/*********\r\nCONCEPT LEVEL check:\r\nPLAUSIBLE_VALUE_LOW - find any MEASUREMENT records that have VALUE_AS_NUMBER with non-null value < plausible low value\r\n\r\nParameters used in this template:\r\ncdmDatabaseSchema = cdm_ibm_mdcd_v993.dbo\r\nconceptId =  3010084\r\nunitConceptId = 8842\r\nplausibleValueLow =      0.000\r\n\r\n**********/\r\n\r\n\r\nSELECT num_violated_rows, CASE WHEN denominator.num_rows = 0 THEN 0 ELSE 1.0*num_violated_rows/denominator.num_rows END  AS pct_violated_rows, \r\n  denominator.num_rows as num_denominator_rows\r\nFROM\r\n(\r\n\tSELECT COUNT_BIG(*) AS num_violated_rows\r\n\tFROM\r\n\t(\r\n\t\tSELECT m.* \r\n\t\tFROM cdm_ibm_mdcd_v993.dbo.measurement m\r\n\t\t\r\n\t\tWHERE m.measurement_concept_id =  3010084\r\n\t\tAND m.unit_concept_id = 8842\r\n\t\tAND m.value_as_number IS NOT NULL\r\n\t\tAND m.value_as_number <      0.000\r\n\t) violated_rows\r\n) violated_row_count,\r\n( \r\n\tSELECT COUNT_BIG(*) AS num_rows\r\n\tFROM cdm_ibm_mdcd_v993.dbo.measurement m\r\n\t\r\n\tWHERE measurement_concept_id =  3010084\r\n\tAND unit_concept_id = 8842\r\n\tAND value_as_number IS NOT NULL\r\n) denominator\r\n;","CHECK_NAME":"plausibleValueLow","CHECK_LEVEL":"CONCEPT","CHECK_DESCRIPTION":"For the combination of CONCEPT_ID  3010084 (C peptide [Mass/volume] in Serum or Plasma) and UNIT_CONCEPT_ID 8842 (nanogram per milliliter), the number and percent of records that have a value less than      0.000.","CDM_TABLE_NAME":"MEASUREMENT","CDM_FIELD_NAME":"MEASUREMENT_CONCEPT_ID","CONCEPT_ID":" 3010084","UNIT_CONCEPT_ID":"8842","SQL_FILE":"concept_plausible_value_low.sql","CATEGORY":"Plausibility","SUBCATEGORY":"Atemporal","CONTEXT":"Verification","checkId":1425,"FAILED":0,"THRESHOLD_VALUE":5,"_row":"18.300"},{"NUM_VIOLATED_ROWS":0,"PCT_VIOLATED_ROWS":0,"NUM_DENOMINATOR_ROWS":0,"EXECUTION_TIME":"0.916974 secs","QUERY_TEXT":"\r\n/*********\r\nCONCEPT LEVEL check:\r\nPLAUSIBLE_VALUE_LOW - find any MEASUREMENT records that have VALUE_AS_NUMBER with non-null value < plausible low value\r\n\r\nParameters used in this template:\r\ncdmDatabaseSchema = cdm_ibm_mdcd_v993.dbo\r\nconceptId =  3010156\r\nunitConceptId = 8751\r\nplausibleValueLow =      0.000\r\n\r\n**********/\r\n\r\n\r\nSELECT num_violated_rows, CASE WHEN denominator.num_rows = 0 THEN 0 ELSE 1.0*num_violated_rows/denominator.num_rows END  AS pct_violated_rows, \r\n  denominator.num_rows as num_denominator_rows\r\nFROM\r\n(\r\n\tSELECT COUNT_BIG(*) AS num_violated_rows\r\n\tFROM\r\n\t(\r\n\t\tSELECT m.* \r\n\t\tFROM cdm_ibm_mdcd_v993.dbo.measurement m\r\n\t\t\r\n\t\tWHERE m.measurement_concept_id =  3010156\r\n\t\tAND m.unit_concept_id = 8751\r\n\t\tAND m.value_as_number IS NOT NULL\r\n\t\tAND m.value_as_number <      0.000\r\n\t) violated_rows\r\n) violated_row_count,\r\n( \r\n\tSELECT COUNT_BIG(*) AS num_rows\r\n\tFROM cdm_ibm_mdcd_v993.dbo.measurement m\r\n\t\r\n\tWHERE measurement_concept_id =  3010156\r\n\tAND unit_concept_id = 8751\r\n\tAND value_as_number IS NOT NULL\r\n) denominator\r\n;","CHECK_NAME":"plausibleValueLow","CHECK_LEVEL":"CONCEPT","CHECK_DESCRIPTION":"For the combination of CONCEPT_ID  3010156 (C reactive protein [Mass/volume] in Serum or Plasma by High sensitivity method) and UNIT_CONCEPT_ID 8751 (milligram per liter), the number and percent of records that have a value less than      0.000.","CDM_TABLE_NAME":"MEASUREMENT","CDM_FIELD_NAME":"MEASUREMENT_CONCEPT_ID","CONCEPT_ID":" 3010156","UNIT_CONCEPT_ID":"8751","SQL_FILE":"concept_plausible_value_low.sql","CATEGORY":"Plausibility","SUBCATEGORY":"Atemporal","CONTEXT":"Verification","checkId":1426,"FAILED":0,"THRESHOLD_VALUE":5,"_row":"18.301"},{"NUM_VIOLATED_ROWS":0,"PCT_VIOLATED_ROWS":0,"NUM_DENOMINATOR_ROWS":0,"EXECUTION_TIME":"1.632941 secs","QUERY_TEXT":"\r\n/*********\r\nCONCEPT LEVEL check:\r\nPLAUSIBLE_VALUE_LOW - find any MEASUREMENT records that have VALUE_AS_NUMBER with non-null value < plausible low value\r\n\r\nParameters used in this template:\r\ncdmDatabaseSchema = cdm_ibm_mdcd_v993.dbo\r\nconceptId =  3010156\r\nunitConceptId = 8840\r\nplausibleValueLow =      0.000\r\n\r\n**********/\r\n\r\n\r\nSELECT num_violated_rows, CASE WHEN denominator.num_rows = 0 THEN 0 ELSE 1.0*num_violated_rows/denominator.num_rows END  AS pct_violated_rows, \r\n  denominator.num_rows as num_denominator_rows\r\nFROM\r\n(\r\n\tSELECT COUNT_BIG(*) AS num_violated_rows\r\n\tFROM\r\n\t(\r\n\t\tSELECT m.* \r\n\t\tFROM cdm_ibm_mdcd_v993.dbo.measurement m\r\n\t\t\r\n\t\tWHERE m.measurement_concept_id =  3010156\r\n\t\tAND m.unit_concept_id = 8840\r\n\t\tAND m.value_as_number IS NOT NULL\r\n\t\tAND m.value_as_number <      0.000\r\n\t) violated_rows\r\n) violated_row_count,\r\n( \r\n\tSELECT COUNT_BIG(*) AS num_rows\r\n\tFROM cdm_ibm_mdcd_v993.dbo.measurement m\r\n\t\r\n\tWHERE measurement_concept_id =  3010156\r\n\tAND unit_concept_id = 8840\r\n\tAND value_as_number IS NOT NULL\r\n) denominator\r\n;","CHECK_NAME":"plausibleValueLow","CHECK_LEVEL":"CONCEPT","CHECK_DESCRIPTION":"For the combination of CONCEPT_ID  3010156 (C reactive protein [Mass/volume] in Serum or Plasma by High sensitivity method) and UNIT_CONCEPT_ID 8840 (milligram per deciliter), the number and percent of records that have a value less than      0.000.","CDM_TABLE_NAME":"MEASUREMENT","CDM_FIELD_NAME":"MEASUREMENT_CONCEPT_ID","CONCEPT_ID":" 3010156","UNIT_CONCEPT_ID":"8840","SQL_FILE":"concept_plausible_value_low.sql","CATEGORY":"Plausibility","SUBCATEGORY":"Atemporal","CONTEXT":"Verification","checkId":1427,"FAILED":0,"THRESHOLD_VALUE":5,"_row":"18.302"},{"NUM_VIOLATED_ROWS":0,"PCT_VIOLATED_ROWS":0,"NUM_DENOMINATOR_ROWS":0,"EXECUTION_TIME":"0.969964 secs","QUERY_TEXT":"\r\n/*********\r\nCONCEPT LEVEL check:\r\nPLAUSIBLE_VALUE_LOW - find any MEASUREMENT records that have VALUE_AS_NUMBER with non-null value < plausible low value\r\n\r\nParameters used in this template:\r\ncdmDatabaseSchema = cdm_ibm_mdcd_v993.dbo\r\nconceptId =  3010156\r\nunitConceptId = 8842\r\nplausibleValueLow =      9.000\r\n\r\n**********/\r\n\r\n\r\nSELECT num_violated_rows, CASE WHEN denominator.num_rows = 0 THEN 0 ELSE 1.0*num_violated_rows/denominator.num_rows END  AS pct_violated_rows, \r\n  denominator.num_rows as num_denominator_rows\r\nFROM\r\n(\r\n\tSELECT COUNT_BIG(*) AS num_violated_rows\r\n\tFROM\r\n\t(\r\n\t\tSELECT m.* \r\n\t\tFROM cdm_ibm_mdcd_v993.dbo.measurement m\r\n\t\t\r\n\t\tWHERE m.measurement_concept_id =  3010156\r\n\t\tAND m.unit_concept_id = 8842\r\n\t\tAND m.value_as_number IS NOT NULL\r\n\t\tAND m.value_as_number <      9.000\r\n\t) violated_rows\r\n) violated_row_count,\r\n( \r\n\tSELECT COUNT_BIG(*) AS num_rows\r\n\tFROM cdm_ibm_mdcd_v993.dbo.measurement m\r\n\t\r\n\tWHERE measurement_concept_id =  3010156\r\n\tAND unit_concept_id = 8842\r\n\tAND value_as_number IS NOT NULL\r\n) denominator\r\n;","CHECK_NAME":"plausibleValueLow","CHECK_LEVEL":"CONCEPT","CHECK_DESCRIPTION":"For the combination of CONCEPT_ID  3010156 (C reactive protein [Mass/volume] in Serum or Plasma by High sensitivity method) and UNIT_CONCEPT_ID 8842 (nanogram per milliliter), the number and percent of records that have a value less than      9.000.","CDM_TABLE_NAME":"MEASUREMENT","CDM_FIELD_NAME":"MEASUREMENT_CONCEPT_ID","CONCEPT_ID":" 3010156","UNIT_CONCEPT_ID":"8842","SQL_FILE":"concept_plausible_value_low.sql","CATEGORY":"Plausibility","SUBCATEGORY":"Atemporal","CONTEXT":"Verification","checkId":1428,"FAILED":0,"THRESHOLD_VALUE":5,"_row":"18.303"},{"NUM_VIOLATED_ROWS":0,"PCT_VIOLATED_ROWS":0,"NUM_DENOMINATOR_ROWS":0,"EXECUTION_TIME":"0.665975 secs","QUERY_TEXT":"\r\n/*********\r\nCONCEPT LEVEL check:\r\nPLAUSIBLE_VALUE_LOW - find any MEASUREMENT records that have VALUE_AS_NUMBER with non-null value < plausible low value\r\n\r\nParameters used in this template:\r\ncdmDatabaseSchema = cdm_ibm_mdcd_v993.dbo\r\nconceptId =  3010340\r\nunitConceptId = 8817\r\nplausibleValueLow =     60.000\r\n\r\n**********/\r\n\r\n\r\nSELECT num_violated_rows, CASE WHEN denominator.num_rows = 0 THEN 0 ELSE 1.0*num_violated_rows/denominator.num_rows END  AS pct_violated_rows, \r\n  denominator.num_rows as num_denominator_rows\r\nFROM\r\n(\r\n\tSELECT COUNT_BIG(*) AS num_violated_rows\r\n\tFROM\r\n\t(\r\n\t\tSELECT m.* \r\n\t\tFROM cdm_ibm_mdcd_v993.dbo.measurement m\r\n\t\t\r\n\t\tWHERE m.measurement_concept_id =  3010340\r\n\t\tAND m.unit_concept_id = 8817\r\n\t\tAND m.value_as_number IS NOT NULL\r\n\t\tAND m.value_as_number <     60.000\r\n\t) violated_rows\r\n) violated_row_count,\r\n( \r\n\tSELECT COUNT_BIG(*) AS num_rows\r\n\tFROM cdm_ibm_mdcd_v993.dbo.measurement m\r\n\t\r\n\tWHERE measurement_concept_id =  3010340\r\n\tAND unit_concept_id = 8817\r\n\tAND value_as_number IS NOT NULL\r\n) denominator\r\n;","CHECK_NAME":"plausibleValueLow","CHECK_LEVEL":"CONCEPT","CHECK_DESCRIPTION":"For the combination of CONCEPT_ID  3010340 (Triiodothyronine (T3) [Mass/volume] in Serum or Plasma) and UNIT_CONCEPT_ID 8817 (nanogram per deciliter), the number and percent of records that have a value less than     60.000.","CDM_TABLE_NAME":"MEASUREMENT","CDM_FIELD_NAME":"MEASUREMENT_CONCEPT_ID","CONCEPT_ID":" 3010340","UNIT_CONCEPT_ID":"8817","SQL_FILE":"concept_plausible_value_low.sql","CATEGORY":"Plausibility","SUBCATEGORY":"Atemporal","CONTEXT":"Verification","checkId":1429,"FAILED":0,"THRESHOLD_VALUE":5,"_row":"18.304"},{"NUM_VIOLATED_ROWS":0,"PCT_VIOLATED_ROWS":0,"NUM_DENOMINATOR_ROWS":0,"EXECUTION_TIME":"1.003967 secs","QUERY_TEXT":"\r\n/*********\r\nCONCEPT LEVEL check:\r\nPLAUSIBLE_VALUE_LOW - find any MEASUREMENT records that have VALUE_AS_NUMBER with non-null value < plausible low value\r\n\r\nParameters used in this template:\r\ncdmDatabaseSchema = cdm_ibm_mdcd_v993.dbo\r\nconceptId =  3010340\r\nunitConceptId = 8840\r\nplausibleValueLow =      1.000\r\n\r\n**********/\r\n\r\n\r\nSELECT num_violated_rows, CASE WHEN denominator.num_rows = 0 THEN 0 ELSE 1.0*num_violated_rows/denominator.num_rows END  AS pct_violated_rows, \r\n  denominator.num_rows as num_denominator_rows\r\nFROM\r\n(\r\n\tSELECT COUNT_BIG(*) AS num_violated_rows\r\n\tFROM\r\n\t(\r\n\t\tSELECT m.* \r\n\t\tFROM cdm_ibm_mdcd_v993.dbo.measurement m\r\n\t\t\r\n\t\tWHERE m.measurement_concept_id =  3010340\r\n\t\tAND m.unit_concept_id = 8840\r\n\t\tAND m.value_as_number IS NOT NULL\r\n\t\tAND m.value_as_number <      1.000\r\n\t) violated_rows\r\n) violated_row_count,\r\n( \r\n\tSELECT COUNT_BIG(*) AS num_rows\r\n\tFROM cdm_ibm_mdcd_v993.dbo.measurement m\r\n\t\r\n\tWHERE measurement_concept_id =  3010340\r\n\tAND unit_concept_id = 8840\r\n\tAND value_as_number IS NOT NULL\r\n) denominator\r\n;","CHECK_NAME":"plausibleValueLow","CHECK_LEVEL":"CONCEPT","CHECK_DESCRIPTION":"For the combination of CONCEPT_ID  3010340 (Triiodothyronine (T3) [Mass/volume] in Serum or Plasma) and UNIT_CONCEPT_ID 8840 (milligram per deciliter), the number and percent of records that have a value less than      1.000.","CDM_TABLE_NAME":"MEASUREMENT","CDM_FIELD_NAME":"MEASUREMENT_CONCEPT_ID","CONCEPT_ID":" 3010340","UNIT_CONCEPT_ID":"8840","SQL_FILE":"concept_plausible_value_low.sql","CATEGORY":"Plausibility","SUBCATEGORY":"Atemporal","CONTEXT":"Verification","checkId":1430,"FAILED":0,"THRESHOLD_VALUE":5,"_row":"18.305"},{"NUM_VIOLATED_ROWS":0,"PCT_VIOLATED_ROWS":0,"NUM_DENOMINATOR_ROWS":0,"EXECUTION_TIME":"1.105970 secs","QUERY_TEXT":"\r\n/*********\r\nCONCEPT LEVEL check:\r\nPLAUSIBLE_VALUE_LOW - find any MEASUREMENT records that have VALUE_AS_NUMBER with non-null value < plausible low value\r\n\r\nParameters used in this template:\r\ncdmDatabaseSchema = cdm_ibm_mdcd_v993.dbo\r\nconceptId =  3010340\r\nunitConceptId = 8842\r\nplausibleValueLow =     60.000\r\n\r\n**********/\r\n\r\n\r\nSELECT num_violated_rows, CASE WHEN denominator.num_rows = 0 THEN 0 ELSE 1.0*num_violated_rows/denominator.num_rows END  AS pct_violated_rows, \r\n  denominator.num_rows as num_denominator_rows\r\nFROM\r\n(\r\n\tSELECT COUNT_BIG(*) AS num_violated_rows\r\n\tFROM\r\n\t(\r\n\t\tSELECT m.* \r\n\t\tFROM cdm_ibm_mdcd_v993.dbo.measurement m\r\n\t\t\r\n\t\tWHERE m.measurement_concept_id =  3010340\r\n\t\tAND m.unit_concept_id = 8842\r\n\t\tAND m.value_as_number IS NOT NULL\r\n\t\tAND m.value_as_number <     60.000\r\n\t) violated_rows\r\n) violated_row_count,\r\n( \r\n\tSELECT COUNT_BIG(*) AS num_rows\r\n\tFROM cdm_ibm_mdcd_v993.dbo.measurement m\r\n\t\r\n\tWHERE measurement_concept_id =  3010340\r\n\tAND unit_concept_id = 8842\r\n\tAND value_as_number IS NOT NULL\r\n) denominator\r\n;","CHECK_NAME":"plausibleValueLow","CHECK_LEVEL":"CONCEPT","CHECK_DESCRIPTION":"For the combination of CONCEPT_ID  3010340 (Triiodothyronine (T3) [Mass/volume] in Serum or Plasma) and UNIT_CONCEPT_ID 8842 (nanogram per milliliter), the number and percent of records that have a value less than     60.000.","CDM_TABLE_NAME":"MEASUREMENT","CDM_FIELD_NAME":"MEASUREMENT_CONCEPT_ID","CONCEPT_ID":" 3010340","UNIT_CONCEPT_ID":"8842","SQL_FILE":"concept_plausible_value_low.sql","CATEGORY":"Plausibility","SUBCATEGORY":"Atemporal","CONTEXT":"Verification","checkId":1431,"FAILED":0,"THRESHOLD_VALUE":5,"_row":"18.306"},{"NUM_VIOLATED_ROWS":0,"PCT_VIOLATED_ROWS":0,"NUM_DENOMINATOR_ROWS":0,"EXECUTION_TIME":"1.248963 secs","QUERY_TEXT":"\r\n/*********\r\nCONCEPT LEVEL check:\r\nPLAUSIBLE_VALUE_LOW - find any MEASUREMENT records that have VALUE_AS_NUMBER with non-null value < plausible low value\r\n\r\nParameters used in this template:\r\ncdmDatabaseSchema = cdm_ibm_mdcd_v993.dbo\r\nconceptId =  3010457\r\nunitConceptId = 8554\r\nplausibleValueLow =      0.000\r\n\r\n**********/\r\n\r\n\r\nSELECT num_violated_rows, CASE WHEN denominator.num_rows = 0 THEN 0 ELSE 1.0*num_violated_rows/denominator.num_rows END  AS pct_violated_rows, \r\n  denominator.num_rows as num_denominator_rows\r\nFROM\r\n(\r\n\tSELECT COUNT_BIG(*) AS num_violated_rows\r\n\tFROM\r\n\t(\r\n\t\tSELECT m.* \r\n\t\tFROM cdm_ibm_mdcd_v993.dbo.measurement m\r\n\t\t\r\n\t\tWHERE m.measurement_concept_id =  3010457\r\n\t\tAND m.unit_concept_id = 8554\r\n\t\tAND m.value_as_number IS NOT NULL\r\n\t\tAND m.value_as_number <      0.000\r\n\t) violated_rows\r\n) violated_row_count,\r\n( \r\n\tSELECT COUNT_BIG(*) AS num_rows\r\n\tFROM cdm_ibm_mdcd_v993.dbo.measurement m\r\n\t\r\n\tWHERE measurement_concept_id =  3010457\r\n\tAND unit_concept_id = 8554\r\n\tAND value_as_number IS NOT NULL\r\n) denominator\r\n;","CHECK_NAME":"plausibleValueLow","CHECK_LEVEL":"CONCEPT","CHECK_DESCRIPTION":"For the combination of CONCEPT_ID  3010457 (Eosinophils/100 leukocytes in Blood by Automated count) and UNIT_CONCEPT_ID 8554 (percent), the number and percent of records that have a value less than      0.000.","CDM_TABLE_NAME":"MEASUREMENT","CDM_FIELD_NAME":"MEASUREMENT_CONCEPT_ID","CONCEPT_ID":" 3010457","UNIT_CONCEPT_ID":"8554","SQL_FILE":"concept_plausible_value_low.sql","CATEGORY":"Plausibility","SUBCATEGORY":"Atemporal","CONTEXT":"Verification","checkId":1432,"FAILED":0,"THRESHOLD_VALUE":5,"_row":"18.307"},{"NUM_VIOLATED_ROWS":0,"PCT_VIOLATED_ROWS":0,"NUM_DENOMINATOR_ROWS":0,"EXECUTION_TIME":"0.754975 secs","QUERY_TEXT":"\r\n/*********\r\nCONCEPT LEVEL check:\r\nPLAUSIBLE_VALUE_LOW - find any MEASUREMENT records that have VALUE_AS_NUMBER with non-null value < plausible low value\r\n\r\nParameters used in this template:\r\ncdmDatabaseSchema = cdm_ibm_mdcd_v993.dbo\r\nconceptId =  3010813\r\nunitConceptId = 8482\r\nplausibleValueLow =      0.000\r\n\r\n**********/\r\n\r\n\r\nSELECT num_violated_rows, CASE WHEN denominator.num_rows = 0 THEN 0 ELSE 1.0*num_violated_rows/denominator.num_rows END  AS pct_violated_rows, \r\n  denominator.num_rows as num_denominator_rows\r\nFROM\r\n(\r\n\tSELECT COUNT_BIG(*) AS num_violated_rows\r\n\tFROM\r\n\t(\r\n\t\tSELECT m.* \r\n\t\tFROM cdm_ibm_mdcd_v993.dbo.measurement m\r\n\t\t\r\n\t\tWHERE m.measurement_concept_id =  3010813\r\n\t\tAND m.unit_concept_id = 8482\r\n\t\tAND m.value_as_number IS NOT NULL\r\n\t\tAND m.value_as_number <      0.000\r\n\t) violated_rows\r\n) violated_row_count,\r\n( \r\n\tSELECT COUNT_BIG(*) AS num_rows\r\n\tFROM cdm_ibm_mdcd_v993.dbo.measurement m\r\n\t\r\n\tWHERE measurement_concept_id =  3010813\r\n\tAND unit_concept_id = 8482\r\n\tAND value_as_number IS NOT NULL\r\n) denominator\r\n;","CHECK_NAME":"plausibleValueLow","CHECK_LEVEL":"CONCEPT","CHECK_DESCRIPTION":"For the combination of CONCEPT_ID  3010813 (Leukocytes [#/volume] in Blood) and UNIT_CONCEPT_ID 8482 (pH), the number and percent of records that have a value less than      0.000.","CDM_TABLE_NAME":"MEASUREMENT","CDM_FIELD_NAME":"MEASUREMENT_CONCEPT_ID","CONCEPT_ID":" 3010813","UNIT_CONCEPT_ID":"8482","SQL_FILE":"concept_plausible_value_low.sql","CATEGORY":"Plausibility","SUBCATEGORY":"Atemporal","CONTEXT":"Verification","checkId":1433,"FAILED":0,"THRESHOLD_VALUE":5,"_row":"18.308"},{"NUM_VIOLATED_ROWS":0,"PCT_VIOLATED_ROWS":0,"NUM_DENOMINATOR_ROWS":0,"EXECUTION_TIME":"1.483965 secs","QUERY_TEXT":"\r\n/*********\r\nCONCEPT LEVEL check:\r\nPLAUSIBLE_VALUE_LOW - find any MEASUREMENT records that have VALUE_AS_NUMBER with non-null value < plausible low value\r\n\r\nParameters used in this template:\r\ncdmDatabaseSchema = cdm_ibm_mdcd_v993.dbo\r\nconceptId =  3010813\r\nunitConceptId = 8519\r\nplausibleValueLow =      0.000\r\n\r\n**********/\r\n\r\n\r\nSELECT num_violated_rows, CASE WHEN denominator.num_rows = 0 THEN 0 ELSE 1.0*num_violated_rows/denominator.num_rows END  AS pct_violated_rows, \r\n  denominator.num_rows as num_denominator_rows\r\nFROM\r\n(\r\n\tSELECT COUNT_BIG(*) AS num_violated_rows\r\n\tFROM\r\n\t(\r\n\t\tSELECT m.* \r\n\t\tFROM cdm_ibm_mdcd_v993.dbo.measurement m\r\n\t\t\r\n\t\tWHERE m.measurement_concept_id =  3010813\r\n\t\tAND m.unit_concept_id = 8519\r\n\t\tAND m.value_as_number IS NOT NULL\r\n\t\tAND m.value_as_number <      0.000\r\n\t) violated_rows\r\n) violated_row_count,\r\n( \r\n\tSELECT COUNT_BIG(*) AS num_rows\r\n\tFROM cdm_ibm_mdcd_v993.dbo.measurement m\r\n\t\r\n\tWHERE measurement_concept_id =  3010813\r\n\tAND unit_concept_id = 8519\r\n\tAND value_as_number IS NOT NULL\r\n) denominator\r\n;","CHECK_NAME":"plausibleValueLow","CHECK_LEVEL":"CONCEPT","CHECK_DESCRIPTION":"For the combination of CONCEPT_ID  3010813 (Leukocytes [#/volume] in Blood) and UNIT_CONCEPT_ID 8519 (liter), the number and percent of records that have a value less than      0.000.","CDM_TABLE_NAME":"MEASUREMENT","CDM_FIELD_NAME":"MEASUREMENT_CONCEPT_ID","CONCEPT_ID":" 3010813","UNIT_CONCEPT_ID":"8519","SQL_FILE":"concept_plausible_value_low.sql","CATEGORY":"Plausibility","SUBCATEGORY":"Atemporal","CONTEXT":"Verification","checkId":1434,"FAILED":0,"THRESHOLD_VALUE":5,"_row":"18.309"},{"NUM_VIOLATED_ROWS":0,"PCT_VIOLATED_ROWS":0,"NUM_DENOMINATOR_ROWS":0,"EXECUTION_TIME":"2.290926 secs","QUERY_TEXT":"\r\n/*********\r\nCONCEPT LEVEL check:\r\nPLAUSIBLE_VALUE_LOW - find any MEASUREMENT records that have VALUE_AS_NUMBER with non-null value < plausible low value\r\n\r\nParameters used in this template:\r\ncdmDatabaseSchema = cdm_ibm_mdcd_v993.dbo\r\nconceptId =  3010813\r\nunitConceptId = 8554\r\nplausibleValueLow =      0.000\r\n\r\n**********/\r\n\r\n\r\nSELECT num_violated_rows, CASE WHEN denominator.num_rows = 0 THEN 0 ELSE 1.0*num_violated_rows/denominator.num_rows END  AS pct_violated_rows, \r\n  denominator.num_rows as num_denominator_rows\r\nFROM\r\n(\r\n\tSELECT COUNT_BIG(*) AS num_violated_rows\r\n\tFROM\r\n\t(\r\n\t\tSELECT m.* \r\n\t\tFROM cdm_ibm_mdcd_v993.dbo.measurement m\r\n\t\t\r\n\t\tWHERE m.measurement_concept_id =  3010813\r\n\t\tAND m.unit_concept_id = 8554\r\n\t\tAND m.value_as_number IS NOT NULL\r\n\t\tAND m.value_as_number <      0.000\r\n\t) violated_rows\r\n) violated_row_count,\r\n( \r\n\tSELECT COUNT_BIG(*) AS num_rows\r\n\tFROM cdm_ibm_mdcd_v993.dbo.measurement m\r\n\t\r\n\tWHERE measurement_concept_id =  3010813\r\n\tAND unit_concept_id = 8554\r\n\tAND value_as_number IS NOT NULL\r\n) denominator\r\n;","CHECK_NAME":"plausibleValueLow","CHECK_LEVEL":"CONCEPT","CHECK_DESCRIPTION":"For the combination of CONCEPT_ID  3010813 (Leukocytes [#/volume] in Blood) and UNIT_CONCEPT_ID 8554 (percent), the number and percent of records that have a value less than      0.000.","CDM_TABLE_NAME":"MEASUREMENT","CDM_FIELD_NAME":"MEASUREMENT_CONCEPT_ID","CONCEPT_ID":" 3010813","UNIT_CONCEPT_ID":"8554","SQL_FILE":"concept_plausible_value_low.sql","CATEGORY":"Plausibility","SUBCATEGORY":"Atemporal","CONTEXT":"Verification","checkId":1435,"FAILED":0,"THRESHOLD_VALUE":5,"_row":"18.310"},{"NUM_VIOLATED_ROWS":0,"PCT_VIOLATED_ROWS":0,"NUM_DENOMINATOR_ROWS":0,"EXECUTION_TIME":"0.671988 secs","QUERY_TEXT":"\r\n/*********\r\nCONCEPT LEVEL check:\r\nPLAUSIBLE_VALUE_LOW - find any MEASUREMENT records that have VALUE_AS_NUMBER with non-null value < plausible low value\r\n\r\nParameters used in this template:\r\ncdmDatabaseSchema = cdm_ibm_mdcd_v993.dbo\r\nconceptId =  3010813\r\nunitConceptId = 8576\r\nplausibleValueLow =      0.000\r\n\r\n**********/\r\n\r\n\r\nSELECT num_violated_rows, CASE WHEN denominator.num_rows = 0 THEN 0 ELSE 1.0*num_violated_rows/denominator.num_rows END  AS pct_violated_rows, \r\n  denominator.num_rows as num_denominator_rows\r\nFROM\r\n(\r\n\tSELECT COUNT_BIG(*) AS num_violated_rows\r\n\tFROM\r\n\t(\r\n\t\tSELECT m.* \r\n\t\tFROM cdm_ibm_mdcd_v993.dbo.measurement m\r\n\t\t\r\n\t\tWHERE m.measurement_concept_id =  3010813\r\n\t\tAND m.unit_concept_id = 8576\r\n\t\tAND m.value_as_number IS NOT NULL\r\n\t\tAND m.value_as_number <      0.000\r\n\t) violated_rows\r\n) violated_row_count,\r\n( \r\n\tSELECT COUNT_BIG(*) AS num_rows\r\n\tFROM cdm_ibm_mdcd_v993.dbo.measurement m\r\n\t\r\n\tWHERE measurement_concept_id =  3010813\r\n\tAND unit_concept_id = 8576\r\n\tAND value_as_number IS NOT NULL\r\n) denominator\r\n;","CHECK_NAME":"plausibleValueLow","CHECK_LEVEL":"CONCEPT","CHECK_DESCRIPTION":"For the combination of CONCEPT_ID  3010813 (Leukocytes [#/volume] in Blood) and UNIT_CONCEPT_ID 8576 (milligram), the number and percent of records that have a value less than      0.000.","CDM_TABLE_NAME":"MEASUREMENT","CDM_FIELD_NAME":"MEASUREMENT_CONCEPT_ID","CONCEPT_ID":" 3010813","UNIT_CONCEPT_ID":"8576","SQL_FILE":"concept_plausible_value_low.sql","CATEGORY":"Plausibility","SUBCATEGORY":"Atemporal","CONTEXT":"Verification","checkId":1436,"FAILED":0,"THRESHOLD_VALUE":5,"_row":"18.311"},{"NUM_VIOLATED_ROWS":0,"PCT_VIOLATED_ROWS":0,"NUM_DENOMINATOR_ROWS":0,"EXECUTION_TIME":"0.770969 secs","QUERY_TEXT":"\r\n/*********\r\nCONCEPT LEVEL check:\r\nPLAUSIBLE_VALUE_LOW - find any MEASUREMENT records that have VALUE_AS_NUMBER with non-null value < plausible low value\r\n\r\nParameters used in this template:\r\ncdmDatabaseSchema = cdm_ibm_mdcd_v993.dbo\r\nconceptId =  3010813\r\nunitConceptId = 8587\r\nplausibleValueLow =      0.000\r\n\r\n**********/\r\n\r\n\r\nSELECT num_violated_rows, CASE WHEN denominator.num_rows = 0 THEN 0 ELSE 1.0*num_violated_rows/denominator.num_rows END  AS pct_violated_rows, \r\n  denominator.num_rows as num_denominator_rows\r\nFROM\r\n(\r\n\tSELECT COUNT_BIG(*) AS num_violated_rows\r\n\tFROM\r\n\t(\r\n\t\tSELECT m.* \r\n\t\tFROM cdm_ibm_mdcd_v993.dbo.measurement m\r\n\t\t\r\n\t\tWHERE m.measurement_concept_id =  3010813\r\n\t\tAND m.unit_concept_id = 8587\r\n\t\tAND m.value_as_number IS NOT NULL\r\n\t\tAND m.value_as_number <      0.000\r\n\t) violated_rows\r\n) violated_row_count,\r\n( \r\n\tSELECT COUNT_BIG(*) AS num_rows\r\n\tFROM cdm_ibm_mdcd_v993.dbo.measurement m\r\n\t\r\n\tWHERE measurement_concept_id =  3010813\r\n\tAND unit_concept_id = 8587\r\n\tAND value_as_number IS NOT NULL\r\n) denominator\r\n;","CHECK_NAME":"plausibleValueLow","CHECK_LEVEL":"CONCEPT","CHECK_DESCRIPTION":"For the combination of CONCEPT_ID  3010813 (Leukocytes [#/volume] in Blood) and UNIT_CONCEPT_ID 8587 (milliliter), the number and percent of records that have a value less than      0.000.","CDM_TABLE_NAME":"MEASUREMENT","CDM_FIELD_NAME":"MEASUREMENT_CONCEPT_ID","CONCEPT_ID":" 3010813","UNIT_CONCEPT_ID":"8587","SQL_FILE":"concept_plausible_value_low.sql","CATEGORY":"Plausibility","SUBCATEGORY":"Atemporal","CONTEXT":"Verification","checkId":1437,"FAILED":0,"THRESHOLD_VALUE":5,"_row":"18.312"},{"NUM_VIOLATED_ROWS":0,"PCT_VIOLATED_ROWS":0,"NUM_DENOMINATOR_ROWS":0,"EXECUTION_TIME":"0.851978 secs","QUERY_TEXT":"\r\n/*********\r\nCONCEPT LEVEL check:\r\nPLAUSIBLE_VALUE_LOW - find any MEASUREMENT records that have VALUE_AS_NUMBER with non-null value < plausible low value\r\n\r\nParameters used in this template:\r\ncdmDatabaseSchema = cdm_ibm_mdcd_v993.dbo\r\nconceptId =  3010813\r\nunitConceptId = 8647\r\nplausibleValueLow =      0.000\r\n\r\n**********/\r\n\r\n\r\nSELECT num_violated_rows, CASE WHEN denominator.num_rows = 0 THEN 0 ELSE 1.0*num_violated_rows/denominator.num_rows END  AS pct_violated_rows, \r\n  denominator.num_rows as num_denominator_rows\r\nFROM\r\n(\r\n\tSELECT COUNT_BIG(*) AS num_violated_rows\r\n\tFROM\r\n\t(\r\n\t\tSELECT m.* \r\n\t\tFROM cdm_ibm_mdcd_v993.dbo.measurement m\r\n\t\t\r\n\t\tWHERE m.measurement_concept_id =  3010813\r\n\t\tAND m.unit_concept_id = 8647\r\n\t\tAND m.value_as_number IS NOT NULL\r\n\t\tAND m.value_as_number <      0.000\r\n\t) violated_rows\r\n) violated_row_count,\r\n( \r\n\tSELECT COUNT_BIG(*) AS num_rows\r\n\tFROM cdm_ibm_mdcd_v993.dbo.measurement m\r\n\t\r\n\tWHERE measurement_concept_id =  3010813\r\n\tAND unit_concept_id = 8647\r\n\tAND value_as_number IS NOT NULL\r\n) denominator\r\n;","CHECK_NAME":"plausibleValueLow","CHECK_LEVEL":"CONCEPT","CHECK_DESCRIPTION":"For the combination of CONCEPT_ID  3010813 (Leukocytes [#/volume] in Blood) and UNIT_CONCEPT_ID 8647 (per microliter), the number and percent of records that have a value less than      0.000.","CDM_TABLE_NAME":"MEASUREMENT","CDM_FIELD_NAME":"MEASUREMENT_CONCEPT_ID","CONCEPT_ID":" 3010813","UNIT_CONCEPT_ID":"8647","SQL_FILE":"concept_plausible_value_low.sql","CATEGORY":"Plausibility","SUBCATEGORY":"Atemporal","CONTEXT":"Verification","checkId":1438,"FAILED":0,"THRESHOLD_VALUE":5,"_row":"18.313"},{"NUM_VIOLATED_ROWS":0,"PCT_VIOLATED_ROWS":0,"NUM_DENOMINATOR_ROWS":0,"EXECUTION_TIME":"2.987920 secs","QUERY_TEXT":"\r\n/*********\r\nCONCEPT LEVEL check:\r\nPLAUSIBLE_VALUE_LOW - find any MEASUREMENT records that have VALUE_AS_NUMBER with non-null value < plausible low value\r\n\r\nParameters used in this template:\r\ncdmDatabaseSchema = cdm_ibm_mdcd_v993.dbo\r\nconceptId =  3010813\r\nunitConceptId = 8686\r\nplausibleValueLow =      0.000\r\n\r\n**********/\r\n\r\n\r\nSELECT num_violated_rows, CASE WHEN denominator.num_rows = 0 THEN 0 ELSE 1.0*num_violated_rows/denominator.num_rows END  AS pct_violated_rows, \r\n  denominator.num_rows as num_denominator_rows\r\nFROM\r\n(\r\n\tSELECT COUNT_BIG(*) AS num_violated_rows\r\n\tFROM\r\n\t(\r\n\t\tSELECT m.* \r\n\t\tFROM cdm_ibm_mdcd_v993.dbo.measurement m\r\n\t\t\r\n\t\tWHERE m.measurement_concept_id =  3010813\r\n\t\tAND m.unit_concept_id = 8686\r\n\t\tAND m.value_as_number IS NOT NULL\r\n\t\tAND m.value_as_number <      0.000\r\n\t) violated_rows\r\n) violated_row_count,\r\n( \r\n\tSELECT COUNT_BIG(*) AS num_rows\r\n\tFROM cdm_ibm_mdcd_v993.dbo.measurement m\r\n\t\r\n\tWHERE measurement_concept_id =  3010813\r\n\tAND unit_concept_id = 8686\r\n\tAND value_as_number IS NOT NULL\r\n) denominator\r\n;","CHECK_NAME":"plausibleValueLow","CHECK_LEVEL":"CONCEPT","CHECK_DESCRIPTION":"For the combination of CONCEPT_ID  3010813 (Leukocytes [#/volume] in Blood) and UNIT_CONCEPT_ID 8686 (cubic millimeter), the number and percent of records that have a value less than      0.000.","CDM_TABLE_NAME":"MEASUREMENT","CDM_FIELD_NAME":"MEASUREMENT_CONCEPT_ID","CONCEPT_ID":" 3010813","UNIT_CONCEPT_ID":"8686","SQL_FILE":"concept_plausible_value_low.sql","CATEGORY":"Plausibility","SUBCATEGORY":"Atemporal","CONTEXT":"Verification","checkId":1439,"FAILED":0,"THRESHOLD_VALUE":5,"_row":"18.314"},{"NUM_VIOLATED_ROWS":0,"PCT_VIOLATED_ROWS":0,"NUM_DENOMINATOR_ROWS":0,"EXECUTION_TIME":"0.698975 secs","QUERY_TEXT":"\r\n/*********\r\nCONCEPT LEVEL check:\r\nPLAUSIBLE_VALUE_LOW - find any MEASUREMENT records that have VALUE_AS_NUMBER with non-null value < plausible low value\r\n\r\nParameters used in this template:\r\ncdmDatabaseSchema = cdm_ibm_mdcd_v993.dbo\r\nconceptId =  3010813\r\nunitConceptId = 8848\r\nplausibleValueLow =      0.010\r\n\r\n**********/\r\n\r\n\r\nSELECT num_violated_rows, CASE WHEN denominator.num_rows = 0 THEN 0 ELSE 1.0*num_violated_rows/denominator.num_rows END  AS pct_violated_rows, \r\n  denominator.num_rows as num_denominator_rows\r\nFROM\r\n(\r\n\tSELECT COUNT_BIG(*) AS num_violated_rows\r\n\tFROM\r\n\t(\r\n\t\tSELECT m.* \r\n\t\tFROM cdm_ibm_mdcd_v993.dbo.measurement m\r\n\t\t\r\n\t\tWHERE m.measurement_concept_id =  3010813\r\n\t\tAND m.unit_concept_id = 8848\r\n\t\tAND m.value_as_number IS NOT NULL\r\n\t\tAND m.value_as_number <      0.010\r\n\t) violated_rows\r\n) violated_row_count,\r\n( \r\n\tSELECT COUNT_BIG(*) AS num_rows\r\n\tFROM cdm_ibm_mdcd_v993.dbo.measurement m\r\n\t\r\n\tWHERE measurement_concept_id =  3010813\r\n\tAND unit_concept_id = 8848\r\n\tAND value_as_number IS NOT NULL\r\n) denominator\r\n;","CHECK_NAME":"plausibleValueLow","CHECK_LEVEL":"CONCEPT","CHECK_DESCRIPTION":"For the combination of CONCEPT_ID  3010813 (Leukocytes [#/volume] in Blood) and UNIT_CONCEPT_ID 8848 (thousand per microliter), the number and percent of records that have a value less than      0.010.","CDM_TABLE_NAME":"MEASUREMENT","CDM_FIELD_NAME":"MEASUREMENT_CONCEPT_ID","CONCEPT_ID":" 3010813","UNIT_CONCEPT_ID":"8848","SQL_FILE":"concept_plausible_value_low.sql","CATEGORY":"Plausibility","SUBCATEGORY":"Atemporal","CONTEXT":"Verification","checkId":1440,"FAILED":0,"THRESHOLD_VALUE":5,"_row":"18.315"},{"NUM_VIOLATED_ROWS":0,"PCT_VIOLATED_ROWS":0,"NUM_DENOMINATOR_ROWS":0,"EXECUTION_TIME":"2.997903 secs","QUERY_TEXT":"\r\n/*********\r\nCONCEPT LEVEL check:\r\nPLAUSIBLE_VALUE_LOW - find any MEASUREMENT records that have VALUE_AS_NUMBER with non-null value < plausible low value\r\n\r\nParameters used in this template:\r\ncdmDatabaseSchema = cdm_ibm_mdcd_v993.dbo\r\nconceptId =  3010813\r\nunitConceptId = 9665\r\nplausibleValueLow =      0.000\r\n\r\n**********/\r\n\r\n\r\nSELECT num_violated_rows, CASE WHEN denominator.num_rows = 0 THEN 0 ELSE 1.0*num_violated_rows/denominator.num_rows END  AS pct_violated_rows, \r\n  denominator.num_rows as num_denominator_rows\r\nFROM\r\n(\r\n\tSELECT COUNT_BIG(*) AS num_violated_rows\r\n\tFROM\r\n\t(\r\n\t\tSELECT m.* \r\n\t\tFROM cdm_ibm_mdcd_v993.dbo.measurement m\r\n\t\t\r\n\t\tWHERE m.measurement_concept_id =  3010813\r\n\t\tAND m.unit_concept_id = 9665\r\n\t\tAND m.value_as_number IS NOT NULL\r\n\t\tAND m.value_as_number <      0.000\r\n\t) violated_rows\r\n) violated_row_count,\r\n( \r\n\tSELECT COUNT_BIG(*) AS num_rows\r\n\tFROM cdm_ibm_mdcd_v993.dbo.measurement m\r\n\t\r\n\tWHERE measurement_concept_id =  3010813\r\n\tAND unit_concept_id = 9665\r\n\tAND value_as_number IS NOT NULL\r\n) denominator\r\n;","CHECK_NAME":"plausibleValueLow","CHECK_LEVEL":"CONCEPT","CHECK_DESCRIPTION":"For the combination of CONCEPT_ID  3010813 (Leukocytes [#/volume] in Blood) and UNIT_CONCEPT_ID 9665 (microliter), the number and percent of records that have a value less than      0.000.","CDM_TABLE_NAME":"MEASUREMENT","CDM_FIELD_NAME":"MEASUREMENT_CONCEPT_ID","CONCEPT_ID":" 3010813","UNIT_CONCEPT_ID":"9665","SQL_FILE":"concept_plausible_value_low.sql","CATEGORY":"Plausibility","SUBCATEGORY":"Atemporal","CONTEXT":"Verification","checkId":1441,"FAILED":0,"THRESHOLD_VALUE":5,"_row":"18.316"},{"NUM_VIOLATED_ROWS":0,"PCT_VIOLATED_ROWS":0,"NUM_DENOMINATOR_ROWS":0,"EXECUTION_TIME":"1.365966 secs","QUERY_TEXT":"\r\n/*********\r\nCONCEPT LEVEL check:\r\nPLAUSIBLE_VALUE_LOW - find any MEASUREMENT records that have VALUE_AS_NUMBER with non-null value < plausible low value\r\n\r\nParameters used in this template:\r\ncdmDatabaseSchema = cdm_ibm_mdcd_v993.dbo\r\nconceptId =  3010813\r\nunitConceptId = 45744812\r\nplausibleValueLow =      0.000\r\n\r\n**********/\r\n\r\n\r\nSELECT num_violated_rows, CASE WHEN denominator.num_rows = 0 THEN 0 ELSE 1.0*num_violated_rows/denominator.num_rows END  AS pct_violated_rows, \r\n  denominator.num_rows as num_denominator_rows\r\nFROM\r\n(\r\n\tSELECT COUNT_BIG(*) AS num_violated_rows\r\n\tFROM\r\n\t(\r\n\t\tSELECT m.* \r\n\t\tFROM cdm_ibm_mdcd_v993.dbo.measurement m\r\n\t\t\r\n\t\tWHERE m.measurement_concept_id =  3010813\r\n\t\tAND m.unit_concept_id = 45744812\r\n\t\tAND m.value_as_number IS NOT NULL\r\n\t\tAND m.value_as_number <      0.000\r\n\t) violated_rows\r\n) violated_row_count,\r\n( \r\n\tSELECT COUNT_BIG(*) AS num_rows\r\n\tFROM cdm_ibm_mdcd_v993.dbo.measurement m\r\n\t\r\n\tWHERE measurement_concept_id =  3010813\r\n\tAND unit_concept_id = 45744812\r\n\tAND value_as_number IS NOT NULL\r\n) denominator\r\n;","CHECK_NAME":"plausibleValueLow","CHECK_LEVEL":"CONCEPT","CHECK_DESCRIPTION":"For the combination of CONCEPT_ID  3010813 (Leukocytes [#/volume] in Blood) and UNIT_CONCEPT_ID 45744812 (cells), the number and percent of records that have a value less than      0.000.","CDM_TABLE_NAME":"MEASUREMENT","CDM_FIELD_NAME":"MEASUREMENT_CONCEPT_ID","CONCEPT_ID":" 3010813","UNIT_CONCEPT_ID":"45744812","SQL_FILE":"concept_plausible_value_low.sql","CATEGORY":"Plausibility","SUBCATEGORY":"Atemporal","CONTEXT":"Verification","checkId":1442,"FAILED":0,"THRESHOLD_VALUE":5,"_row":"18.317"},{"NUM_VIOLATED_ROWS":0,"PCT_VIOLATED_ROWS":0,"NUM_DENOMINATOR_ROWS":0,"EXECUTION_TIME":"5.790843 secs","QUERY_TEXT":"\r\n/*********\r\nCONCEPT LEVEL check:\r\nPLAUSIBLE_VALUE_LOW - find any MEASUREMENT records that have VALUE_AS_NUMBER with non-null value < plausible low value\r\n\r\nParameters used in this template:\r\ncdmDatabaseSchema = cdm_ibm_mdcd_v993.dbo\r\nconceptId =  3011099\r\nunitConceptId = 8736\r\nplausibleValueLow =      0.010\r\n\r\n**********/\r\n\r\n\r\nSELECT num_violated_rows, CASE WHEN denominator.num_rows = 0 THEN 0 ELSE 1.0*num_violated_rows/denominator.num_rows END  AS pct_violated_rows, \r\n  denominator.num_rows as num_denominator_rows\r\nFROM\r\n(\r\n\tSELECT COUNT_BIG(*) AS num_violated_rows\r\n\tFROM\r\n\t(\r\n\t\tSELECT m.* \r\n\t\tFROM cdm_ibm_mdcd_v993.dbo.measurement m\r\n\t\t\r\n\t\tWHERE m.measurement_concept_id =  3011099\r\n\t\tAND m.unit_concept_id = 8736\r\n\t\tAND m.value_as_number IS NOT NULL\r\n\t\tAND m.value_as_number <      0.010\r\n\t) violated_rows\r\n) violated_row_count,\r\n( \r\n\tSELECT COUNT_BIG(*) AS num_rows\r\n\tFROM cdm_ibm_mdcd_v993.dbo.measurement m\r\n\t\r\n\tWHERE measurement_concept_id =  3011099\r\n\tAND unit_concept_id = 8736\r\n\tAND value_as_number IS NOT NULL\r\n) denominator\r\n;","CHECK_NAME":"plausibleValueLow","CHECK_LEVEL":"CONCEPT","CHECK_DESCRIPTION":"For the combination of CONCEPT_ID  3011099 (Sex hormone binding globulin [Mass/volume] in Serum or Plasma) and UNIT_CONCEPT_ID 8736 (nanomole per liter), the number and percent of records that have a value less than      0.010.","CDM_TABLE_NAME":"MEASUREMENT","CDM_FIELD_NAME":"MEASUREMENT_CONCEPT_ID","CONCEPT_ID":" 3011099","UNIT_CONCEPT_ID":"8736","SQL_FILE":"concept_plausible_value_low.sql","CATEGORY":"Plausibility","SUBCATEGORY":"Atemporal","CONTEXT":"Verification","checkId":1443,"FAILED":0,"THRESHOLD_VALUE":5,"_row":"18.318"},{"NUM_VIOLATED_ROWS":0,"PCT_VIOLATED_ROWS":0,"NUM_DENOMINATOR_ROWS":0,"EXECUTION_TIME":"0.566990 secs","QUERY_TEXT":"\r\n/*********\r\nCONCEPT LEVEL check:\r\nPLAUSIBLE_VALUE_LOW - find any MEASUREMENT records that have VALUE_AS_NUMBER with non-null value < plausible low value\r\n\r\nParameters used in this template:\r\ncdmDatabaseSchema = cdm_ibm_mdcd_v993.dbo\r\nconceptId =  3011163\r\nunitConceptId = 8523\r\nplausibleValueLow =      2.000\r\n\r\n**********/\r\n\r\n\r\nSELECT num_violated_rows, CASE WHEN denominator.num_rows = 0 THEN 0 ELSE 1.0*num_violated_rows/denominator.num_rows END  AS pct_violated_rows, \r\n  denominator.num_rows as num_denominator_rows\r\nFROM\r\n(\r\n\tSELECT COUNT_BIG(*) AS num_violated_rows\r\n\tFROM\r\n\t(\r\n\t\tSELECT m.* \r\n\t\tFROM cdm_ibm_mdcd_v993.dbo.measurement m\r\n\t\t\r\n\t\tWHERE m.measurement_concept_id =  3011163\r\n\t\tAND m.unit_concept_id = 8523\r\n\t\tAND m.value_as_number IS NOT NULL\r\n\t\tAND m.value_as_number <      2.000\r\n\t) violated_rows\r\n) violated_row_count,\r\n( \r\n\tSELECT COUNT_BIG(*) AS num_rows\r\n\tFROM cdm_ibm_mdcd_v993.dbo.measurement m\r\n\t\r\n\tWHERE measurement_concept_id =  3011163\r\n\tAND unit_concept_id = 8523\r\n\tAND value_as_number IS NOT NULL\r\n) denominator\r\n;","CHECK_NAME":"plausibleValueLow","CHECK_LEVEL":"CONCEPT","CHECK_DESCRIPTION":"For the combination of CONCEPT_ID  3011163 (Cholesterol.total/Cholesterol in HDL [Mass Ratio] in Serum or Plasma) and UNIT_CONCEPT_ID 8523 (ratio), the number and percent of records that have a value less than      2.000.","CDM_TABLE_NAME":"MEASUREMENT","CDM_FIELD_NAME":"MEASUREMENT_CONCEPT_ID","CONCEPT_ID":" 3011163","UNIT_CONCEPT_ID":"8523","SQL_FILE":"concept_plausible_value_low.sql","CATEGORY":"Plausibility","SUBCATEGORY":"Atemporal","CONTEXT":"Verification","checkId":1444,"FAILED":0,"THRESHOLD_VALUE":5,"_row":"18.319"},{"NUM_VIOLATED_ROWS":0,"PCT_VIOLATED_ROWS":0,"NUM_DENOMINATOR_ROWS":0,"EXECUTION_TIME":"0.657989 secs","QUERY_TEXT":"\r\n/*********\r\nCONCEPT LEVEL check:\r\nPLAUSIBLE_VALUE_LOW - find any MEASUREMENT records that have VALUE_AS_NUMBER with non-null value < plausible low value\r\n\r\nParameters used in this template:\r\ncdmDatabaseSchema = cdm_ibm_mdcd_v993.dbo\r\nconceptId =  3011163\r\nunitConceptId = 8554\r\nplausibleValueLow =      1.000\r\n\r\n**********/\r\n\r\n\r\nSELECT num_violated_rows, CASE WHEN denominator.num_rows = 0 THEN 0 ELSE 1.0*num_violated_rows/denominator.num_rows END  AS pct_violated_rows, \r\n  denominator.num_rows as num_denominator_rows\r\nFROM\r\n(\r\n\tSELECT COUNT_BIG(*) AS num_violated_rows\r\n\tFROM\r\n\t(\r\n\t\tSELECT m.* \r\n\t\tFROM cdm_ibm_mdcd_v993.dbo.measurement m\r\n\t\t\r\n\t\tWHERE m.measurement_concept_id =  3011163\r\n\t\tAND m.unit_concept_id = 8554\r\n\t\tAND m.value_as_number IS NOT NULL\r\n\t\tAND m.value_as_number <      1.000\r\n\t) violated_rows\r\n) violated_row_count,\r\n( \r\n\tSELECT COUNT_BIG(*) AS num_rows\r\n\tFROM cdm_ibm_mdcd_v993.dbo.measurement m\r\n\t\r\n\tWHERE measurement_concept_id =  3011163\r\n\tAND unit_concept_id = 8554\r\n\tAND value_as_number IS NOT NULL\r\n) denominator\r\n;","CHECK_NAME":"plausibleValueLow","CHECK_LEVEL":"CONCEPT","CHECK_DESCRIPTION":"For the combination of CONCEPT_ID  3011163 (Cholesterol.total/Cholesterol in HDL [Mass Ratio] in Serum or Plasma) and UNIT_CONCEPT_ID 8554 (percent), the number and percent of records that have a value less than      1.000.","CDM_TABLE_NAME":"MEASUREMENT","CDM_FIELD_NAME":"MEASUREMENT_CONCEPT_ID","CONCEPT_ID":" 3011163","UNIT_CONCEPT_ID":"8554","SQL_FILE":"concept_plausible_value_low.sql","CATEGORY":"Plausibility","SUBCATEGORY":"Atemporal","CONTEXT":"Verification","checkId":1445,"FAILED":0,"THRESHOLD_VALUE":5,"_row":"18.320"},{"NUM_VIOLATED_ROWS":0,"PCT_VIOLATED_ROWS":0,"NUM_DENOMINATOR_ROWS":0,"EXECUTION_TIME":"0.611971 secs","QUERY_TEXT":"\r\n/*********\r\nCONCEPT LEVEL check:\r\nPLAUSIBLE_VALUE_LOW - find any MEASUREMENT records that have VALUE_AS_NUMBER with non-null value < plausible low value\r\n\r\nParameters used in this template:\r\ncdmDatabaseSchema = cdm_ibm_mdcd_v993.dbo\r\nconceptId =  3011335\r\nunitConceptId = 8736\r\nplausibleValueLow =      0.000\r\n\r\n**********/\r\n\r\n\r\nSELECT num_violated_rows, CASE WHEN denominator.num_rows = 0 THEN 0 ELSE 1.0*num_violated_rows/denominator.num_rows END  AS pct_violated_rows, \r\n  denominator.num_rows as num_denominator_rows\r\nFROM\r\n(\r\n\tSELECT COUNT_BIG(*) AS num_violated_rows\r\n\tFROM\r\n\t(\r\n\t\tSELECT m.* \r\n\t\tFROM cdm_ibm_mdcd_v993.dbo.measurement m\r\n\t\t\r\n\t\tWHERE m.measurement_concept_id =  3011335\r\n\t\tAND m.unit_concept_id = 8736\r\n\t\tAND m.value_as_number IS NOT NULL\r\n\t\tAND m.value_as_number <      0.000\r\n\t) violated_rows\r\n) violated_row_count,\r\n( \r\n\tSELECT COUNT_BIG(*) AS num_rows\r\n\tFROM cdm_ibm_mdcd_v993.dbo.measurement m\r\n\t\r\n\tWHERE measurement_concept_id =  3011335\r\n\tAND unit_concept_id = 8736\r\n\tAND value_as_number IS NOT NULL\r\n) denominator\r\n;","CHECK_NAME":"plausibleValueLow","CHECK_LEVEL":"CONCEPT","CHECK_DESCRIPTION":"For the combination of CONCEPT_ID  3011335 (Digoxin [Mass/volume] in Serum or Plasma) and UNIT_CONCEPT_ID 8736 (nanomole per liter), the number and percent of records that have a value less than      0.000.","CDM_TABLE_NAME":"MEASUREMENT","CDM_FIELD_NAME":"MEASUREMENT_CONCEPT_ID","CONCEPT_ID":" 3011335","UNIT_CONCEPT_ID":"8736","SQL_FILE":"concept_plausible_value_low.sql","CATEGORY":"Plausibility","SUBCATEGORY":"Atemporal","CONTEXT":"Verification","checkId":1446,"FAILED":0,"THRESHOLD_VALUE":5,"_row":"18.321"},{"NUM_VIOLATED_ROWS":0,"PCT_VIOLATED_ROWS":0,"NUM_DENOMINATOR_ROWS":0,"EXECUTION_TIME":"0.696973 secs","QUERY_TEXT":"\r\n/*********\r\nCONCEPT LEVEL check:\r\nPLAUSIBLE_VALUE_LOW - find any MEASUREMENT records that have VALUE_AS_NUMBER with non-null value < plausible low value\r\n\r\nParameters used in this template:\r\ncdmDatabaseSchema = cdm_ibm_mdcd_v993.dbo\r\nconceptId =  3011335\r\nunitConceptId = 8748\r\nplausibleValueLow =      0.000\r\n\r\n**********/\r\n\r\n\r\nSELECT num_violated_rows, CASE WHEN denominator.num_rows = 0 THEN 0 ELSE 1.0*num_violated_rows/denominator.num_rows END  AS pct_violated_rows, \r\n  denominator.num_rows as num_denominator_rows\r\nFROM\r\n(\r\n\tSELECT COUNT_BIG(*) AS num_violated_rows\r\n\tFROM\r\n\t(\r\n\t\tSELECT m.* \r\n\t\tFROM cdm_ibm_mdcd_v993.dbo.measurement m\r\n\t\t\r\n\t\tWHERE m.measurement_concept_id =  3011335\r\n\t\tAND m.unit_concept_id = 8748\r\n\t\tAND m.value_as_number IS NOT NULL\r\n\t\tAND m.value_as_number <      0.000\r\n\t) violated_rows\r\n) violated_row_count,\r\n( \r\n\tSELECT COUNT_BIG(*) AS num_rows\r\n\tFROM cdm_ibm_mdcd_v993.dbo.measurement m\r\n\t\r\n\tWHERE measurement_concept_id =  3011335\r\n\tAND unit_concept_id = 8748\r\n\tAND value_as_number IS NOT NULL\r\n) denominator\r\n;","CHECK_NAME":"plausibleValueLow","CHECK_LEVEL":"CONCEPT","CHECK_DESCRIPTION":"For the combination of CONCEPT_ID  3011335 (Digoxin [Mass/volume] in Serum or Plasma) and UNIT_CONCEPT_ID 8748 (microgram per liter), the number and percent of records that have a value less than      0.000.","CDM_TABLE_NAME":"MEASUREMENT","CDM_FIELD_NAME":"MEASUREMENT_CONCEPT_ID","CONCEPT_ID":" 3011335","UNIT_CONCEPT_ID":"8748","SQL_FILE":"concept_plausible_value_low.sql","CATEGORY":"Plausibility","SUBCATEGORY":"Atemporal","CONTEXT":"Verification","checkId":1447,"FAILED":0,"THRESHOLD_VALUE":5,"_row":"18.322"},{"NUM_VIOLATED_ROWS":0,"PCT_VIOLATED_ROWS":0,"NUM_DENOMINATOR_ROWS":0,"EXECUTION_TIME":"5.624861 secs","QUERY_TEXT":"\r\n/*********\r\nCONCEPT LEVEL check:\r\nPLAUSIBLE_VALUE_LOW - find any MEASUREMENT records that have VALUE_AS_NUMBER with non-null value < plausible low value\r\n\r\nParameters used in this template:\r\ncdmDatabaseSchema = cdm_ibm_mdcd_v993.dbo\r\nconceptId =  3011335\r\nunitConceptId = 8817\r\nplausibleValueLow =      0.000\r\n\r\n**********/\r\n\r\n\r\nSELECT num_violated_rows, CASE WHEN denominator.num_rows = 0 THEN 0 ELSE 1.0*num_violated_rows/denominator.num_rows END  AS pct_violated_rows, \r\n  denominator.num_rows as num_denominator_rows\r\nFROM\r\n(\r\n\tSELECT COUNT_BIG(*) AS num_violated_rows\r\n\tFROM\r\n\t(\r\n\t\tSELECT m.* \r\n\t\tFROM cdm_ibm_mdcd_v993.dbo.measurement m\r\n\t\t\r\n\t\tWHERE m.measurement_concept_id =  3011335\r\n\t\tAND m.unit_concept_id = 8817\r\n\t\tAND m.value_as_number IS NOT NULL\r\n\t\tAND m.value_as_number <      0.000\r\n\t) violated_rows\r\n) violated_row_count,\r\n( \r\n\tSELECT COUNT_BIG(*) AS num_rows\r\n\tFROM cdm_ibm_mdcd_v993.dbo.measurement m\r\n\t\r\n\tWHERE measurement_concept_id =  3011335\r\n\tAND unit_concept_id = 8817\r\n\tAND value_as_number IS NOT NULL\r\n) denominator\r\n;","CHECK_NAME":"plausibleValueLow","CHECK_LEVEL":"CONCEPT","CHECK_DESCRIPTION":"For the combination of CONCEPT_ID  3011335 (Digoxin [Mass/volume] in Serum or Plasma) and UNIT_CONCEPT_ID 8817 (nanogram per deciliter), the number and percent of records that have a value less than      0.000.","CDM_TABLE_NAME":"MEASUREMENT","CDM_FIELD_NAME":"MEASUREMENT_CONCEPT_ID","CONCEPT_ID":" 3011335","UNIT_CONCEPT_ID":"8817","SQL_FILE":"concept_plausible_value_low.sql","CATEGORY":"Plausibility","SUBCATEGORY":"Atemporal","CONTEXT":"Verification","checkId":1448,"FAILED":0,"THRESHOLD_VALUE":5,"_row":"18.323"},{"NUM_VIOLATED_ROWS":0,"PCT_VIOLATED_ROWS":0,"NUM_DENOMINATOR_ROWS":0,"EXECUTION_TIME":"1.280966 secs","QUERY_TEXT":"\r\n/*********\r\nCONCEPT LEVEL check:\r\nPLAUSIBLE_VALUE_LOW - find any MEASUREMENT records that have VALUE_AS_NUMBER with non-null value < plausible low value\r\n\r\nParameters used in this template:\r\ncdmDatabaseSchema = cdm_ibm_mdcd_v993.dbo\r\nconceptId =  3011335\r\nunitConceptId = 8842\r\nplausibleValueLow =      0.000\r\n\r\n**********/\r\n\r\n\r\nSELECT num_violated_rows, CASE WHEN denominator.num_rows = 0 THEN 0 ELSE 1.0*num_violated_rows/denominator.num_rows END  AS pct_violated_rows, \r\n  denominator.num_rows as num_denominator_rows\r\nFROM\r\n(\r\n\tSELECT COUNT_BIG(*) AS num_violated_rows\r\n\tFROM\r\n\t(\r\n\t\tSELECT m.* \r\n\t\tFROM cdm_ibm_mdcd_v993.dbo.measurement m\r\n\t\t\r\n\t\tWHERE m.measurement_concept_id =  3011335\r\n\t\tAND m.unit_concept_id = 8842\r\n\t\tAND m.value_as_number IS NOT NULL\r\n\t\tAND m.value_as_number <      0.000\r\n\t) violated_rows\r\n) violated_row_count,\r\n( \r\n\tSELECT COUNT_BIG(*) AS num_rows\r\n\tFROM cdm_ibm_mdcd_v993.dbo.measurement m\r\n\t\r\n\tWHERE measurement_concept_id =  3011335\r\n\tAND unit_concept_id = 8842\r\n\tAND value_as_number IS NOT NULL\r\n) denominator\r\n;","CHECK_NAME":"plausibleValueLow","CHECK_LEVEL":"CONCEPT","CHECK_DESCRIPTION":"For the combination of CONCEPT_ID  3011335 (Digoxin [Mass/volume] in Serum or Plasma) and UNIT_CONCEPT_ID 8842 (nanogram per milliliter), the number and percent of records that have a value less than      0.000.","CDM_TABLE_NAME":"MEASUREMENT","CDM_FIELD_NAME":"MEASUREMENT_CONCEPT_ID","CONCEPT_ID":" 3011335","UNIT_CONCEPT_ID":"8842","SQL_FILE":"concept_plausible_value_low.sql","CATEGORY":"Plausibility","SUBCATEGORY":"Atemporal","CONTEXT":"Verification","checkId":1449,"FAILED":0,"THRESHOLD_VALUE":5,"_row":"18.324"},{"NUM_VIOLATED_ROWS":0,"PCT_VIOLATED_ROWS":0,"NUM_DENOMINATOR_ROWS":0,"EXECUTION_TIME":"1.280960 secs","QUERY_TEXT":"\r\n/*********\r\nCONCEPT LEVEL check:\r\nPLAUSIBLE_VALUE_LOW - find any MEASUREMENT records that have VALUE_AS_NUMBER with non-null value < plausible low value\r\n\r\nParameters used in this template:\r\ncdmDatabaseSchema = cdm_ibm_mdcd_v993.dbo\r\nconceptId =  3011337\r\nunitConceptId = 8817\r\nplausibleValueLow =      2.000\r\n\r\n**********/\r\n\r\n\r\nSELECT num_violated_rows, CASE WHEN denominator.num_rows = 0 THEN 0 ELSE 1.0*num_violated_rows/denominator.num_rows END  AS pct_violated_rows, \r\n  denominator.num_rows as num_denominator_rows\r\nFROM\r\n(\r\n\tSELECT COUNT_BIG(*) AS num_violated_rows\r\n\tFROM\r\n\t(\r\n\t\tSELECT m.* \r\n\t\tFROM cdm_ibm_mdcd_v993.dbo.measurement m\r\n\t\t\r\n\t\tWHERE m.measurement_concept_id =  3011337\r\n\t\tAND m.unit_concept_id = 8817\r\n\t\tAND m.value_as_number IS NOT NULL\r\n\t\tAND m.value_as_number <      2.000\r\n\t) violated_rows\r\n) violated_row_count,\r\n( \r\n\tSELECT COUNT_BIG(*) AS num_rows\r\n\tFROM cdm_ibm_mdcd_v993.dbo.measurement m\r\n\t\r\n\tWHERE measurement_concept_id =  3011337\r\n\tAND unit_concept_id = 8817\r\n\tAND value_as_number IS NOT NULL\r\n) denominator\r\n;","CHECK_NAME":"plausibleValueLow","CHECK_LEVEL":"CONCEPT","CHECK_DESCRIPTION":"For the combination of CONCEPT_ID  3011337 (Aldosterone [Mass/volume] in Serum or Plasma) and UNIT_CONCEPT_ID 8817 (nanogram per deciliter), the number and percent of records that have a value less than      2.000.","CDM_TABLE_NAME":"MEASUREMENT","CDM_FIELD_NAME":"MEASUREMENT_CONCEPT_ID","CONCEPT_ID":" 3011337","UNIT_CONCEPT_ID":"8817","SQL_FILE":"concept_plausible_value_low.sql","CATEGORY":"Plausibility","SUBCATEGORY":"Atemporal","CONTEXT":"Verification","checkId":1450,"FAILED":0,"THRESHOLD_VALUE":5,"_row":"18.325"},{"NUM_VIOLATED_ROWS":0,"PCT_VIOLATED_ROWS":0,"NUM_DENOMINATOR_ROWS":0,"EXECUTION_TIME":"0.836976 secs","QUERY_TEXT":"\r\n/*********\r\nCONCEPT LEVEL check:\r\nPLAUSIBLE_VALUE_LOW - find any MEASUREMENT records that have VALUE_AS_NUMBER with non-null value < plausible low value\r\n\r\nParameters used in this template:\r\ncdmDatabaseSchema = cdm_ibm_mdcd_v993.dbo\r\nconceptId =  3011424\r\nunitConceptId = 8840\r\nplausibleValueLow =      1.000\r\n\r\n**********/\r\n\r\n\r\nSELECT num_violated_rows, CASE WHEN denominator.num_rows = 0 THEN 0 ELSE 1.0*num_violated_rows/denominator.num_rows END  AS pct_violated_rows, \r\n  denominator.num_rows as num_denominator_rows\r\nFROM\r\n(\r\n\tSELECT COUNT_BIG(*) AS num_violated_rows\r\n\tFROM\r\n\t(\r\n\t\tSELECT m.* \r\n\t\tFROM cdm_ibm_mdcd_v993.dbo.measurement m\r\n\t\t\r\n\t\tWHERE m.measurement_concept_id =  3011424\r\n\t\tAND m.unit_concept_id = 8840\r\n\t\tAND m.value_as_number IS NOT NULL\r\n\t\tAND m.value_as_number <      1.000\r\n\t) violated_rows\r\n) violated_row_count,\r\n( \r\n\tSELECT COUNT_BIG(*) AS num_rows\r\n\tFROM cdm_ibm_mdcd_v993.dbo.measurement m\r\n\t\r\n\tWHERE measurement_concept_id =  3011424\r\n\tAND unit_concept_id = 8840\r\n\tAND value_as_number IS NOT NULL\r\n) denominator\r\n;","CHECK_NAME":"plausibleValueLow","CHECK_LEVEL":"CONCEPT","CHECK_DESCRIPTION":"For the combination of CONCEPT_ID  3011424 (Glucose [Mass/volume] in Blood by Automated test strip) and UNIT_CONCEPT_ID 8840 (milligram per deciliter), the number and percent of records that have a value less than      1.000.","CDM_TABLE_NAME":"MEASUREMENT","CDM_FIELD_NAME":"MEASUREMENT_CONCEPT_ID","CONCEPT_ID":" 3011424","UNIT_CONCEPT_ID":"8840","SQL_FILE":"concept_plausible_value_low.sql","CATEGORY":"Plausibility","SUBCATEGORY":"Atemporal","CONTEXT":"Verification","checkId":1451,"FAILED":0,"THRESHOLD_VALUE":5,"_row":"18.326"},{"NUM_VIOLATED_ROWS":0,"PCT_VIOLATED_ROWS":0,"NUM_DENOMINATOR_ROWS":0,"EXECUTION_TIME":"0.568993 secs","QUERY_TEXT":"\r\n/*********\r\nCONCEPT LEVEL check:\r\nPLAUSIBLE_VALUE_LOW - find any MEASUREMENT records that have VALUE_AS_NUMBER with non-null value < plausible low value\r\n\r\nParameters used in this template:\r\ncdmDatabaseSchema = cdm_ibm_mdcd_v993.dbo\r\nconceptId =  3011505\r\nunitConceptId = 8519\r\nplausibleValueLow =      0.000\r\n\r\n**********/\r\n\r\n\r\nSELECT num_violated_rows, CASE WHEN denominator.num_rows = 0 THEN 0 ELSE 1.0*num_violated_rows/denominator.num_rows END  AS pct_violated_rows, \r\n  denominator.num_rows as num_denominator_rows\r\nFROM\r\n(\r\n\tSELECT COUNT_BIG(*) AS num_violated_rows\r\n\tFROM\r\n\t(\r\n\t\tSELECT m.* \r\n\t\tFROM cdm_ibm_mdcd_v993.dbo.measurement m\r\n\t\t\r\n\t\tWHERE m.measurement_concept_id =  3011505\r\n\t\tAND m.unit_concept_id = 8519\r\n\t\tAND m.value_as_number IS NOT NULL\r\n\t\tAND m.value_as_number <      0.000\r\n\t) violated_rows\r\n) violated_row_count,\r\n( \r\n\tSELECT COUNT_BIG(*) AS num_rows\r\n\tFROM cdm_ibm_mdcd_v993.dbo.measurement m\r\n\t\r\n\tWHERE measurement_concept_id =  3011505\r\n\tAND unit_concept_id = 8519\r\n\tAND value_as_number IS NOT NULL\r\n) denominator\r\n;","CHECK_NAME":"plausibleValueLow","CHECK_LEVEL":"CONCEPT","CHECK_DESCRIPTION":"For the combination of CONCEPT_ID  3011505 (FEV1/FVC) and UNIT_CONCEPT_ID 8519 (liter), the number and percent of records that have a value less than      0.000.","CDM_TABLE_NAME":"MEASUREMENT","CDM_FIELD_NAME":"MEASUREMENT_CONCEPT_ID","CONCEPT_ID":" 3011505","UNIT_CONCEPT_ID":"8519","SQL_FILE":"concept_plausible_value_low.sql","CATEGORY":"Plausibility","SUBCATEGORY":"Atemporal","CONTEXT":"Verification","checkId":1452,"FAILED":0,"THRESHOLD_VALUE":5,"_row":"18.327"},{"NUM_VIOLATED_ROWS":0,"PCT_VIOLATED_ROWS":0,"NUM_DENOMINATOR_ROWS":0,"EXECUTION_TIME":"0.651981 secs","QUERY_TEXT":"\r\n/*********\r\nCONCEPT LEVEL check:\r\nPLAUSIBLE_VALUE_LOW - find any MEASUREMENT records that have VALUE_AS_NUMBER with non-null value < plausible low value\r\n\r\nParameters used in this template:\r\ncdmDatabaseSchema = cdm_ibm_mdcd_v993.dbo\r\nconceptId =  3011505\r\nunitConceptId = 8523\r\nplausibleValueLow =      0.000\r\n\r\n**********/\r\n\r\n\r\nSELECT num_violated_rows, CASE WHEN denominator.num_rows = 0 THEN 0 ELSE 1.0*num_violated_rows/denominator.num_rows END  AS pct_violated_rows, \r\n  denominator.num_rows as num_denominator_rows\r\nFROM\r\n(\r\n\tSELECT COUNT_BIG(*) AS num_violated_rows\r\n\tFROM\r\n\t(\r\n\t\tSELECT m.* \r\n\t\tFROM cdm_ibm_mdcd_v993.dbo.measurement m\r\n\t\t\r\n\t\tWHERE m.measurement_concept_id =  3011505\r\n\t\tAND m.unit_concept_id = 8523\r\n\t\tAND m.value_as_number IS NOT NULL\r\n\t\tAND m.value_as_number <      0.000\r\n\t) violated_rows\r\n) violated_row_count,\r\n( \r\n\tSELECT COUNT_BIG(*) AS num_rows\r\n\tFROM cdm_ibm_mdcd_v993.dbo.measurement m\r\n\t\r\n\tWHERE measurement_concept_id =  3011505\r\n\tAND unit_concept_id = 8523\r\n\tAND value_as_number IS NOT NULL\r\n) denominator\r\n;","CHECK_NAME":"plausibleValueLow","CHECK_LEVEL":"CONCEPT","CHECK_DESCRIPTION":"For the combination of CONCEPT_ID  3011505 (FEV1/FVC) and UNIT_CONCEPT_ID 8523 (ratio), the number and percent of records that have a value less than      0.000.","CDM_TABLE_NAME":"MEASUREMENT","CDM_FIELD_NAME":"MEASUREMENT_CONCEPT_ID","CONCEPT_ID":" 3011505","UNIT_CONCEPT_ID":"8523","SQL_FILE":"concept_plausible_value_low.sql","CATEGORY":"Plausibility","SUBCATEGORY":"Atemporal","CONTEXT":"Verification","checkId":1453,"FAILED":0,"THRESHOLD_VALUE":5,"_row":"18.328"},{"NUM_VIOLATED_ROWS":0,"PCT_VIOLATED_ROWS":0,"NUM_DENOMINATOR_ROWS":0,"EXECUTION_TIME":"0.771968 secs","QUERY_TEXT":"\r\n/*********\r\nCONCEPT LEVEL check:\r\nPLAUSIBLE_VALUE_LOW - find any MEASUREMENT records that have VALUE_AS_NUMBER with non-null value < plausible low value\r\n\r\nParameters used in this template:\r\ncdmDatabaseSchema = cdm_ibm_mdcd_v993.dbo\r\nconceptId =  3011505\r\nunitConceptId = 8554\r\nplausibleValueLow =      1.000\r\n\r\n**********/\r\n\r\n\r\nSELECT num_violated_rows, CASE WHEN denominator.num_rows = 0 THEN 0 ELSE 1.0*num_violated_rows/denominator.num_rows END  AS pct_violated_rows, \r\n  denominator.num_rows as num_denominator_rows\r\nFROM\r\n(\r\n\tSELECT COUNT_BIG(*) AS num_violated_rows\r\n\tFROM\r\n\t(\r\n\t\tSELECT m.* \r\n\t\tFROM cdm_ibm_mdcd_v993.dbo.measurement m\r\n\t\t\r\n\t\tWHERE m.measurement_concept_id =  3011505\r\n\t\tAND m.unit_concept_id = 8554\r\n\t\tAND m.value_as_number IS NOT NULL\r\n\t\tAND m.value_as_number <      1.000\r\n\t) violated_rows\r\n) violated_row_count,\r\n( \r\n\tSELECT COUNT_BIG(*) AS num_rows\r\n\tFROM cdm_ibm_mdcd_v993.dbo.measurement m\r\n\t\r\n\tWHERE measurement_concept_id =  3011505\r\n\tAND unit_concept_id = 8554\r\n\tAND value_as_number IS NOT NULL\r\n) denominator\r\n;","CHECK_NAME":"plausibleValueLow","CHECK_LEVEL":"CONCEPT","CHECK_DESCRIPTION":"For the combination of CONCEPT_ID  3011505 (FEV1/FVC) and UNIT_CONCEPT_ID 8554 (percent), the number and percent of records that have a value less than      1.000.","CDM_TABLE_NAME":"MEASUREMENT","CDM_FIELD_NAME":"MEASUREMENT_CONCEPT_ID","CONCEPT_ID":" 3011505","UNIT_CONCEPT_ID":"8554","SQL_FILE":"concept_plausible_value_low.sql","CATEGORY":"Plausibility","SUBCATEGORY":"Atemporal","CONTEXT":"Verification","checkId":1454,"FAILED":0,"THRESHOLD_VALUE":5,"_row":"18.329"},{"NUM_VIOLATED_ROWS":0,"PCT_VIOLATED_ROWS":0,"NUM_DENOMINATOR_ROWS":0,"EXECUTION_TIME":"12.836655 secs","QUERY_TEXT":"\r\n/*********\r\nCONCEPT LEVEL check:\r\nPLAUSIBLE_VALUE_LOW - find any MEASUREMENT records that have VALUE_AS_NUMBER with non-null value < plausible low value\r\n\r\nParameters used in this template:\r\ncdmDatabaseSchema = cdm_ibm_mdcd_v993.dbo\r\nconceptId =  3011505\r\nunitConceptId = 9330\r\nplausibleValueLow =      0.000\r\n\r\n**********/\r\n\r\n\r\nSELECT num_violated_rows, CASE WHEN denominator.num_rows = 0 THEN 0 ELSE 1.0*num_violated_rows/denominator.num_rows END  AS pct_violated_rows, \r\n  denominator.num_rows as num_denominator_rows\r\nFROM\r\n(\r\n\tSELECT COUNT_BIG(*) AS num_violated_rows\r\n\tFROM\r\n\t(\r\n\t\tSELECT m.* \r\n\t\tFROM cdm_ibm_mdcd_v993.dbo.measurement m\r\n\t\t\r\n\t\tWHERE m.measurement_concept_id =  3011505\r\n\t\tAND m.unit_concept_id = 9330\r\n\t\tAND m.value_as_number IS NOT NULL\r\n\t\tAND m.value_as_number <      0.000\r\n\t) violated_rows\r\n) violated_row_count,\r\n( \r\n\tSELECT COUNT_BIG(*) AS num_rows\r\n\tFROM cdm_ibm_mdcd_v993.dbo.measurement m\r\n\t\r\n\tWHERE measurement_concept_id =  3011505\r\n\tAND unit_concept_id = 9330\r\n\tAND value_as_number IS NOT NULL\r\n) denominator\r\n;","CHECK_NAME":"plausibleValueLow","CHECK_LEVEL":"CONCEPT","CHECK_DESCRIPTION":"For the combination of CONCEPT_ID  3011505 (FEV1/FVC) and UNIT_CONCEPT_ID 9330 (inch (US)), the number and percent of records that have a value less than      0.000.","CDM_TABLE_NAME":"MEASUREMENT","CDM_FIELD_NAME":"MEASUREMENT_CONCEPT_ID","CONCEPT_ID":" 3011505","UNIT_CONCEPT_ID":"9330","SQL_FILE":"concept_plausible_value_low.sql","CATEGORY":"Plausibility","SUBCATEGORY":"Atemporal","CONTEXT":"Verification","checkId":1455,"FAILED":0,"THRESHOLD_VALUE":5,"_row":"18.330"},{"NUM_VIOLATED_ROWS":0,"PCT_VIOLATED_ROWS":0,"NUM_DENOMINATOR_ROWS":0,"EXECUTION_TIME":"2.338953 secs","QUERY_TEXT":"\r\n/*********\r\nCONCEPT LEVEL check:\r\nPLAUSIBLE_VALUE_LOW - find any MEASUREMENT records that have VALUE_AS_NUMBER with non-null value < plausible low value\r\n\r\nParameters used in this template:\r\ncdmDatabaseSchema = cdm_ibm_mdcd_v993.dbo\r\nconceptId =  3011948\r\nunitConceptId = 8554\r\nplausibleValueLow =      0.000\r\n\r\n**********/\r\n\r\n\r\nSELECT num_violated_rows, CASE WHEN denominator.num_rows = 0 THEN 0 ELSE 1.0*num_violated_rows/denominator.num_rows END  AS pct_violated_rows, \r\n  denominator.num_rows as num_denominator_rows\r\nFROM\r\n(\r\n\tSELECT COUNT_BIG(*) AS num_violated_rows\r\n\tFROM\r\n\t(\r\n\t\tSELECT m.* \r\n\t\tFROM cdm_ibm_mdcd_v993.dbo.measurement m\r\n\t\t\r\n\t\tWHERE m.measurement_concept_id =  3011948\r\n\t\tAND m.unit_concept_id = 8554\r\n\t\tAND m.value_as_number IS NOT NULL\r\n\t\tAND m.value_as_number <      0.000\r\n\t) violated_rows\r\n) violated_row_count,\r\n( \r\n\tSELECT COUNT_BIG(*) AS num_rows\r\n\tFROM cdm_ibm_mdcd_v993.dbo.measurement m\r\n\t\r\n\tWHERE measurement_concept_id =  3011948\r\n\tAND unit_concept_id = 8554\r\n\tAND value_as_number IS NOT NULL\r\n) denominator\r\n;","CHECK_NAME":"plausibleValueLow","CHECK_LEVEL":"CONCEPT","CHECK_DESCRIPTION":"For the combination of CONCEPT_ID  3011948 (Monocytes/100 leukocytes in Blood by Automated count) and UNIT_CONCEPT_ID 8554 (percent), the number and percent of records that have a value less than      0.000.","CDM_TABLE_NAME":"MEASUREMENT","CDM_FIELD_NAME":"MEASUREMENT_CONCEPT_ID","CONCEPT_ID":" 3011948","UNIT_CONCEPT_ID":"8554","SQL_FILE":"concept_plausible_value_low.sql","CATEGORY":"Plausibility","SUBCATEGORY":"Atemporal","CONTEXT":"Verification","checkId":1456,"FAILED":0,"THRESHOLD_VALUE":5,"_row":"18.331"},{"NUM_VIOLATED_ROWS":0,"PCT_VIOLATED_ROWS":0,"NUM_DENOMINATOR_ROWS":0,"EXECUTION_TIME":"5.827843 secs","QUERY_TEXT":"\r\n/*********\r\nCONCEPT LEVEL check:\r\nPLAUSIBLE_VALUE_LOW - find any MEASUREMENT records that have VALUE_AS_NUMBER with non-null value < plausible low value\r\n\r\nParameters used in this template:\r\ncdmDatabaseSchema = cdm_ibm_mdcd_v993.dbo\r\nconceptId =  3011951\r\nunitConceptId = 8848\r\nplausibleValueLow =      1.000\r\n\r\n**********/\r\n\r\n\r\nSELECT num_violated_rows, CASE WHEN denominator.num_rows = 0 THEN 0 ELSE 1.0*num_violated_rows/denominator.num_rows END  AS pct_violated_rows, \r\n  denominator.num_rows as num_denominator_rows\r\nFROM\r\n(\r\n\tSELECT COUNT_BIG(*) AS num_violated_rows\r\n\tFROM\r\n\t(\r\n\t\tSELECT m.* \r\n\t\tFROM cdm_ibm_mdcd_v993.dbo.measurement m\r\n\t\t\r\n\t\tWHERE m.measurement_concept_id =  3011951\r\n\t\tAND m.unit_concept_id = 8848\r\n\t\tAND m.value_as_number IS NOT NULL\r\n\t\tAND m.value_as_number <      1.000\r\n\t) violated_rows\r\n) violated_row_count,\r\n( \r\n\tSELECT COUNT_BIG(*) AS num_rows\r\n\tFROM cdm_ibm_mdcd_v993.dbo.measurement m\r\n\t\r\n\tWHERE measurement_concept_id =  3011951\r\n\tAND unit_concept_id = 8848\r\n\tAND value_as_number IS NOT NULL\r\n) denominator\r\n;","CHECK_NAME":"plausibleValueLow","CHECK_LEVEL":"CONCEPT","CHECK_DESCRIPTION":"For the combination of CONCEPT_ID  3011951 (Aspergillus fumigatus IgE Ab [Units/volume] in Serum) and UNIT_CONCEPT_ID 8848 (thousand per microliter), the number and percent of records that have a value less than      1.000.","CDM_TABLE_NAME":"MEASUREMENT","CDM_FIELD_NAME":"MEASUREMENT_CONCEPT_ID","CONCEPT_ID":" 3011951","UNIT_CONCEPT_ID":"8848","SQL_FILE":"concept_plausible_value_low.sql","CATEGORY":"Plausibility","SUBCATEGORY":"Atemporal","CONTEXT":"Verification","checkId":1457,"FAILED":0,"THRESHOLD_VALUE":5,"_row":"18.332"},{"NUM_VIOLATED_ROWS":0,"PCT_VIOLATED_ROWS":0,"NUM_DENOMINATOR_ROWS":0,"EXECUTION_TIME":"2.953919 secs","QUERY_TEXT":"\r\n/*********\r\nCONCEPT LEVEL check:\r\nPLAUSIBLE_VALUE_LOW - find any MEASUREMENT records that have VALUE_AS_NUMBER with non-null value < plausible low value\r\n\r\nParameters used in this template:\r\ncdmDatabaseSchema = cdm_ibm_mdcd_v993.dbo\r\nconceptId =  3011960\r\nunitConceptId = 8845\r\nplausibleValueLow =      0.000\r\n\r\n**********/\r\n\r\n\r\nSELECT num_violated_rows, CASE WHEN denominator.num_rows = 0 THEN 0 ELSE 1.0*num_violated_rows/denominator.num_rows END  AS pct_violated_rows, \r\n  denominator.num_rows as num_denominator_rows\r\nFROM\r\n(\r\n\tSELECT COUNT_BIG(*) AS num_violated_rows\r\n\tFROM\r\n\t(\r\n\t\tSELECT m.* \r\n\t\tFROM cdm_ibm_mdcd_v993.dbo.measurement m\r\n\t\t\r\n\t\tWHERE m.measurement_concept_id =  3011960\r\n\t\tAND m.unit_concept_id = 8845\r\n\t\tAND m.value_as_number IS NOT NULL\r\n\t\tAND m.value_as_number <      0.000\r\n\t) violated_rows\r\n) violated_row_count,\r\n( \r\n\tSELECT COUNT_BIG(*) AS num_rows\r\n\tFROM cdm_ibm_mdcd_v993.dbo.measurement m\r\n\t\r\n\tWHERE measurement_concept_id =  3011960\r\n\tAND unit_concept_id = 8845\r\n\tAND value_as_number IS NOT NULL\r\n) denominator\r\n;","CHECK_NAME":"plausibleValueLow","CHECK_LEVEL":"CONCEPT","CHECK_DESCRIPTION":"For the combination of CONCEPT_ID  3011960 (Natriuretic peptide B [Mass/volume] in Serum or Plasma) and UNIT_CONCEPT_ID 8845 (picogram per milliliter), the number and percent of records that have a value less than      0.000.","CDM_TABLE_NAME":"MEASUREMENT","CDM_FIELD_NAME":"MEASUREMENT_CONCEPT_ID","CONCEPT_ID":" 3011960","UNIT_CONCEPT_ID":"8845","SQL_FILE":"concept_plausible_value_low.sql","CATEGORY":"Plausibility","SUBCATEGORY":"Atemporal","CONTEXT":"Verification","checkId":1458,"FAILED":0,"THRESHOLD_VALUE":5,"_row":"18.333"},{"NUM_VIOLATED_ROWS":0,"PCT_VIOLATED_ROWS":0,"NUM_DENOMINATOR_ROWS":0,"EXECUTION_TIME":"0.764979 secs","QUERY_TEXT":"\r\n/*********\r\nCONCEPT LEVEL check:\r\nPLAUSIBLE_VALUE_LOW - find any MEASUREMENT records that have VALUE_AS_NUMBER with non-null value < plausible low value\r\n\r\nParameters used in this template:\r\ncdmDatabaseSchema = cdm_ibm_mdcd_v993.dbo\r\nconceptId =  3012030\r\nunitConceptId = 8554\r\nplausibleValueLow =      0.000\r\n\r\n**********/\r\n\r\n\r\nSELECT num_violated_rows, CASE WHEN denominator.num_rows = 0 THEN 0 ELSE 1.0*num_violated_rows/denominator.num_rows END  AS pct_violated_rows, \r\n  denominator.num_rows as num_denominator_rows\r\nFROM\r\n(\r\n\tSELECT COUNT_BIG(*) AS num_violated_rows\r\n\tFROM\r\n\t(\r\n\t\tSELECT m.* \r\n\t\tFROM cdm_ibm_mdcd_v993.dbo.measurement m\r\n\t\t\r\n\t\tWHERE m.measurement_concept_id =  3012030\r\n\t\tAND m.unit_concept_id = 8554\r\n\t\tAND m.value_as_number IS NOT NULL\r\n\t\tAND m.value_as_number <      0.000\r\n\t) violated_rows\r\n) violated_row_count,\r\n( \r\n\tSELECT COUNT_BIG(*) AS num_rows\r\n\tFROM cdm_ibm_mdcd_v993.dbo.measurement m\r\n\t\r\n\tWHERE measurement_concept_id =  3012030\r\n\tAND unit_concept_id = 8554\r\n\tAND value_as_number IS NOT NULL\r\n) denominator\r\n;","CHECK_NAME":"plausibleValueLow","CHECK_LEVEL":"CONCEPT","CHECK_DESCRIPTION":"For the combination of CONCEPT_ID  3012030 (MCH [Entitic mass] by Automated count) and UNIT_CONCEPT_ID 8554 (percent), the number and percent of records that have a value less than      0.000.","CDM_TABLE_NAME":"MEASUREMENT","CDM_FIELD_NAME":"MEASUREMENT_CONCEPT_ID","CONCEPT_ID":" 3012030","UNIT_CONCEPT_ID":"8554","SQL_FILE":"concept_plausible_value_low.sql","CATEGORY":"Plausibility","SUBCATEGORY":"Atemporal","CONTEXT":"Verification","checkId":1459,"FAILED":0,"THRESHOLD_VALUE":5,"_row":"18.334"},{"NUM_VIOLATED_ROWS":0,"PCT_VIOLATED_ROWS":0,"NUM_DENOMINATOR_ROWS":0,"EXECUTION_TIME":"0.631988 secs","QUERY_TEXT":"\r\n/*********\r\nCONCEPT LEVEL check:\r\nPLAUSIBLE_VALUE_LOW - find any MEASUREMENT records that have VALUE_AS_NUMBER with non-null value < plausible low value\r\n\r\nParameters used in this template:\r\ncdmDatabaseSchema = cdm_ibm_mdcd_v993.dbo\r\nconceptId =  3012030\r\nunitConceptId = 8564\r\nplausibleValueLow =      0.000\r\n\r\n**********/\r\n\r\n\r\nSELECT num_violated_rows, CASE WHEN denominator.num_rows = 0 THEN 0 ELSE 1.0*num_violated_rows/denominator.num_rows END  AS pct_violated_rows, \r\n  denominator.num_rows as num_denominator_rows\r\nFROM\r\n(\r\n\tSELECT COUNT_BIG(*) AS num_violated_rows\r\n\tFROM\r\n\t(\r\n\t\tSELECT m.* \r\n\t\tFROM cdm_ibm_mdcd_v993.dbo.measurement m\r\n\t\t\r\n\t\tWHERE m.measurement_concept_id =  3012030\r\n\t\tAND m.unit_concept_id = 8564\r\n\t\tAND m.value_as_number IS NOT NULL\r\n\t\tAND m.value_as_number <      0.000\r\n\t) violated_rows\r\n) violated_row_count,\r\n( \r\n\tSELECT COUNT_BIG(*) AS num_rows\r\n\tFROM cdm_ibm_mdcd_v993.dbo.measurement m\r\n\t\r\n\tWHERE measurement_concept_id =  3012030\r\n\tAND unit_concept_id = 8564\r\n\tAND value_as_number IS NOT NULL\r\n) denominator\r\n;","CHECK_NAME":"plausibleValueLow","CHECK_LEVEL":"CONCEPT","CHECK_DESCRIPTION":"For the combination of CONCEPT_ID  3012030 (MCH [Entitic mass] by Automated count) and UNIT_CONCEPT_ID 8564 (picogram), the number and percent of records that have a value less than      0.000.","CDM_TABLE_NAME":"MEASUREMENT","CDM_FIELD_NAME":"MEASUREMENT_CONCEPT_ID","CONCEPT_ID":" 3012030","UNIT_CONCEPT_ID":"8564","SQL_FILE":"concept_plausible_value_low.sql","CATEGORY":"Plausibility","SUBCATEGORY":"Atemporal","CONTEXT":"Verification","checkId":1460,"FAILED":0,"THRESHOLD_VALUE":5,"_row":"18.335"},{"NUM_VIOLATED_ROWS":0,"PCT_VIOLATED_ROWS":0,"NUM_DENOMINATOR_ROWS":0,"EXECUTION_TIME":"0.620975 secs","QUERY_TEXT":"\r\n/*********\r\nCONCEPT LEVEL check:\r\nPLAUSIBLE_VALUE_LOW - find any MEASUREMENT records that have VALUE_AS_NUMBER with non-null value < plausible low value\r\n\r\nParameters used in this template:\r\ncdmDatabaseSchema = cdm_ibm_mdcd_v993.dbo\r\nconceptId =  3012095\r\nunitConceptId = 8753\r\nplausibleValueLow =      0.000\r\n\r\n**********/\r\n\r\n\r\nSELECT num_violated_rows, CASE WHEN denominator.num_rows = 0 THEN 0 ELSE 1.0*num_violated_rows/denominator.num_rows END  AS pct_violated_rows, \r\n  denominator.num_rows as num_denominator_rows\r\nFROM\r\n(\r\n\tSELECT COUNT_BIG(*) AS num_violated_rows\r\n\tFROM\r\n\t(\r\n\t\tSELECT m.* \r\n\t\tFROM cdm_ibm_mdcd_v993.dbo.measurement m\r\n\t\t\r\n\t\tWHERE m.measurement_concept_id =  3012095\r\n\t\tAND m.unit_concept_id = 8753\r\n\t\tAND m.value_as_number IS NOT NULL\r\n\t\tAND m.value_as_number <      0.000\r\n\t) violated_rows\r\n) violated_row_count,\r\n( \r\n\tSELECT COUNT_BIG(*) AS num_rows\r\n\tFROM cdm_ibm_mdcd_v993.dbo.measurement m\r\n\t\r\n\tWHERE measurement_concept_id =  3012095\r\n\tAND unit_concept_id = 8753\r\n\tAND value_as_number IS NOT NULL\r\n) denominator\r\n;","CHECK_NAME":"plausibleValueLow","CHECK_LEVEL":"CONCEPT","CHECK_DESCRIPTION":"For the combination of CONCEPT_ID  3012095 (Magnesium [Moles/volume] in Serum or Plasma) and UNIT_CONCEPT_ID 8753 (millimole per liter), the number and percent of records that have a value less than      0.000.","CDM_TABLE_NAME":"MEASUREMENT","CDM_FIELD_NAME":"MEASUREMENT_CONCEPT_ID","CONCEPT_ID":" 3012095","UNIT_CONCEPT_ID":"8753","SQL_FILE":"concept_plausible_value_low.sql","CATEGORY":"Plausibility","SUBCATEGORY":"Atemporal","CONTEXT":"Verification","checkId":1461,"FAILED":0,"THRESHOLD_VALUE":5,"_row":"18.336"},{"NUM_VIOLATED_ROWS":0,"PCT_VIOLATED_ROWS":0,"NUM_DENOMINATOR_ROWS":0,"EXECUTION_TIME":"0.526993 secs","QUERY_TEXT":"\r\n/*********\r\nCONCEPT LEVEL check:\r\nPLAUSIBLE_VALUE_LOW - find any MEASUREMENT records that have VALUE_AS_NUMBER with non-null value < plausible low value\r\n\r\nParameters used in this template:\r\ncdmDatabaseSchema = cdm_ibm_mdcd_v993.dbo\r\nconceptId =  3012095\r\nunitConceptId = 8840\r\nplausibleValueLow =      0.000\r\n\r\n**********/\r\n\r\n\r\nSELECT num_violated_rows, CASE WHEN denominator.num_rows = 0 THEN 0 ELSE 1.0*num_violated_rows/denominator.num_rows END  AS pct_violated_rows, \r\n  denominator.num_rows as num_denominator_rows\r\nFROM\r\n(\r\n\tSELECT COUNT_BIG(*) AS num_violated_rows\r\n\tFROM\r\n\t(\r\n\t\tSELECT m.* \r\n\t\tFROM cdm_ibm_mdcd_v993.dbo.measurement m\r\n\t\t\r\n\t\tWHERE m.measurement_concept_id =  3012095\r\n\t\tAND m.unit_concept_id = 8840\r\n\t\tAND m.value_as_number IS NOT NULL\r\n\t\tAND m.value_as_number <      0.000\r\n\t) violated_rows\r\n) violated_row_count,\r\n( \r\n\tSELECT COUNT_BIG(*) AS num_rows\r\n\tFROM cdm_ibm_mdcd_v993.dbo.measurement m\r\n\t\r\n\tWHERE measurement_concept_id =  3012095\r\n\tAND unit_concept_id = 8840\r\n\tAND value_as_number IS NOT NULL\r\n) denominator\r\n;","CHECK_NAME":"plausibleValueLow","CHECK_LEVEL":"CONCEPT","CHECK_DESCRIPTION":"For the combination of CONCEPT_ID  3012095 (Magnesium [Moles/volume] in Serum or Plasma) and UNIT_CONCEPT_ID 8840 (milligram per deciliter), the number and percent of records that have a value less than      0.000.","CDM_TABLE_NAME":"MEASUREMENT","CDM_FIELD_NAME":"MEASUREMENT_CONCEPT_ID","CONCEPT_ID":" 3012095","UNIT_CONCEPT_ID":"8840","SQL_FILE":"concept_plausible_value_low.sql","CATEGORY":"Plausibility","SUBCATEGORY":"Atemporal","CONTEXT":"Verification","checkId":1462,"FAILED":0,"THRESHOLD_VALUE":5,"_row":"18.337"},{"NUM_VIOLATED_ROWS":0,"PCT_VIOLATED_ROWS":0,"NUM_DENOMINATOR_ROWS":0,"EXECUTION_TIME":"0.626978 secs","QUERY_TEXT":"\r\n/*********\r\nCONCEPT LEVEL check:\r\nPLAUSIBLE_VALUE_LOW - find any MEASUREMENT records that have VALUE_AS_NUMBER with non-null value < plausible low value\r\n\r\nParameters used in this template:\r\ncdmDatabaseSchema = cdm_ibm_mdcd_v993.dbo\r\nconceptId =  3012095\r\nunitConceptId = 9557\r\nplausibleValueLow =      0.000\r\n\r\n**********/\r\n\r\n\r\nSELECT num_violated_rows, CASE WHEN denominator.num_rows = 0 THEN 0 ELSE 1.0*num_violated_rows/denominator.num_rows END  AS pct_violated_rows, \r\n  denominator.num_rows as num_denominator_rows\r\nFROM\r\n(\r\n\tSELECT COUNT_BIG(*) AS num_violated_rows\r\n\tFROM\r\n\t(\r\n\t\tSELECT m.* \r\n\t\tFROM cdm_ibm_mdcd_v993.dbo.measurement m\r\n\t\t\r\n\t\tWHERE m.measurement_concept_id =  3012095\r\n\t\tAND m.unit_concept_id = 9557\r\n\t\tAND m.value_as_number IS NOT NULL\r\n\t\tAND m.value_as_number <      0.000\r\n\t) violated_rows\r\n) violated_row_count,\r\n( \r\n\tSELECT COUNT_BIG(*) AS num_rows\r\n\tFROM cdm_ibm_mdcd_v993.dbo.measurement m\r\n\t\r\n\tWHERE measurement_concept_id =  3012095\r\n\tAND unit_concept_id = 9557\r\n\tAND value_as_number IS NOT NULL\r\n) denominator\r\n;","CHECK_NAME":"plausibleValueLow","CHECK_LEVEL":"CONCEPT","CHECK_DESCRIPTION":"For the combination of CONCEPT_ID  3012095 (Magnesium [Moles/volume] in Serum or Plasma) and UNIT_CONCEPT_ID 9557 (milliequivalent per liter), the number and percent of records that have a value less than      0.000.","CDM_TABLE_NAME":"MEASUREMENT","CDM_FIELD_NAME":"MEASUREMENT_CONCEPT_ID","CONCEPT_ID":" 3012095","UNIT_CONCEPT_ID":"9557","SQL_FILE":"concept_plausible_value_low.sql","CATEGORY":"Plausibility","SUBCATEGORY":"Atemporal","CONTEXT":"Verification","checkId":1463,"FAILED":0,"THRESHOLD_VALUE":5,"_row":"18.338"},{"NUM_VIOLATED_ROWS":0,"PCT_VIOLATED_ROWS":0,"NUM_DENOMINATOR_ROWS":0,"EXECUTION_TIME":"1.876947 secs","QUERY_TEXT":"\r\n/*********\r\nCONCEPT LEVEL check:\r\nPLAUSIBLE_VALUE_LOW - find any MEASUREMENT records that have VALUE_AS_NUMBER with non-null value < plausible low value\r\n\r\nParameters used in this template:\r\ncdmDatabaseSchema = cdm_ibm_mdcd_v993.dbo\r\nconceptId =  3012336\r\nunitConceptId = 8840\r\nplausibleValueLow =      0.010\r\n\r\n**********/\r\n\r\n\r\nSELECT num_violated_rows, CASE WHEN denominator.num_rows = 0 THEN 0 ELSE 1.0*num_violated_rows/denominator.num_rows END  AS pct_violated_rows, \r\n  denominator.num_rows as num_denominator_rows\r\nFROM\r\n(\r\n\tSELECT COUNT_BIG(*) AS num_violated_rows\r\n\tFROM\r\n\t(\r\n\t\tSELECT m.* \r\n\t\tFROM cdm_ibm_mdcd_v993.dbo.measurement m\r\n\t\t\r\n\t\tWHERE m.measurement_concept_id =  3012336\r\n\t\tAND m.unit_concept_id = 8840\r\n\t\tAND m.value_as_number IS NOT NULL\r\n\t\tAND m.value_as_number <      0.010\r\n\t) violated_rows\r\n) violated_row_count,\r\n( \r\n\tSELECT COUNT_BIG(*) AS num_rows\r\n\tFROM cdm_ibm_mdcd_v993.dbo.measurement m\r\n\t\r\n\tWHERE measurement_concept_id =  3012336\r\n\tAND unit_concept_id = 8840\r\n\tAND value_as_number IS NOT NULL\r\n) denominator\r\n;","CHECK_NAME":"plausibleValueLow","CHECK_LEVEL":"CONCEPT","CHECK_DESCRIPTION":"For the combination of CONCEPT_ID  3012336 (Haptoglobin [Mass/volume] in Serum or Plasma) and UNIT_CONCEPT_ID 8840 (milligram per deciliter), the number and percent of records that have a value less than      0.010.","CDM_TABLE_NAME":"MEASUREMENT","CDM_FIELD_NAME":"MEASUREMENT_CONCEPT_ID","CONCEPT_ID":" 3012336","UNIT_CONCEPT_ID":"8840","SQL_FILE":"concept_plausible_value_low.sql","CATEGORY":"Plausibility","SUBCATEGORY":"Atemporal","CONTEXT":"Verification","checkId":1464,"FAILED":0,"THRESHOLD_VALUE":5,"_row":"18.339"},{"NUM_VIOLATED_ROWS":0,"PCT_VIOLATED_ROWS":0,"NUM_DENOMINATOR_ROWS":0,"EXECUTION_TIME":"0.719970 secs","QUERY_TEXT":"\r\n/*********\r\nCONCEPT LEVEL check:\r\nPLAUSIBLE_VALUE_LOW - find any MEASUREMENT records that have VALUE_AS_NUMBER with non-null value < plausible low value\r\n\r\nParameters used in this template:\r\ncdmDatabaseSchema = cdm_ibm_mdcd_v993.dbo\r\nconceptId =  3012494\r\nunitConceptId = 8554\r\nplausibleValueLow =      4.000\r\n\r\n**********/\r\n\r\n\r\nSELECT num_violated_rows, CASE WHEN denominator.num_rows = 0 THEN 0 ELSE 1.0*num_violated_rows/denominator.num_rows END  AS pct_violated_rows, \r\n  denominator.num_rows as num_denominator_rows\r\nFROM\r\n(\r\n\tSELECT COUNT_BIG(*) AS num_violated_rows\r\n\tFROM\r\n\t(\r\n\t\tSELECT m.* \r\n\t\tFROM cdm_ibm_mdcd_v993.dbo.measurement m\r\n\t\t\r\n\t\tWHERE m.measurement_concept_id =  3012494\r\n\t\tAND m.unit_concept_id = 8554\r\n\t\tAND m.value_as_number IS NOT NULL\r\n\t\tAND m.value_as_number <      4.000\r\n\t) violated_rows\r\n) violated_row_count,\r\n( \r\n\tSELECT COUNT_BIG(*) AS num_rows\r\n\tFROM cdm_ibm_mdcd_v993.dbo.measurement m\r\n\t\r\n\tWHERE measurement_concept_id =  3012494\r\n\tAND unit_concept_id = 8554\r\n\tAND value_as_number IS NOT NULL\r\n) denominator\r\n;","CHECK_NAME":"plausibleValueLow","CHECK_LEVEL":"CONCEPT","CHECK_DESCRIPTION":"For the combination of CONCEPT_ID  3012494 (Peanut IgE Ab [Units/volume] in Serum) and UNIT_CONCEPT_ID 8554 (percent), the number and percent of records that have a value less than      4.000.","CDM_TABLE_NAME":"MEASUREMENT","CDM_FIELD_NAME":"MEASUREMENT_CONCEPT_ID","CONCEPT_ID":" 3012494","UNIT_CONCEPT_ID":"8554","SQL_FILE":"concept_plausible_value_low.sql","CATEGORY":"Plausibility","SUBCATEGORY":"Atemporal","CONTEXT":"Verification","checkId":1465,"FAILED":0,"THRESHOLD_VALUE":5,"_row":"18.340"},{"NUM_VIOLATED_ROWS":0,"PCT_VIOLATED_ROWS":0,"NUM_DENOMINATOR_ROWS":0,"EXECUTION_TIME":"1.505919 secs","QUERY_TEXT":"\r\n/*********\r\nCONCEPT LEVEL check:\r\nPLAUSIBLE_VALUE_LOW - find any MEASUREMENT records that have VALUE_AS_NUMBER with non-null value < plausible low value\r\n\r\nParameters used in this template:\r\ncdmDatabaseSchema = cdm_ibm_mdcd_v993.dbo\r\nconceptId =  3012516\r\nunitConceptId = 8713\r\nplausibleValueLow =      0.000\r\n\r\n**********/\r\n\r\n\r\nSELECT num_violated_rows, CASE WHEN denominator.num_rows = 0 THEN 0 ELSE 1.0*num_violated_rows/denominator.num_rows END  AS pct_violated_rows, \r\n  denominator.num_rows as num_denominator_rows\r\nFROM\r\n(\r\n\tSELECT COUNT_BIG(*) AS num_violated_rows\r\n\tFROM\r\n\t(\r\n\t\tSELECT m.* \r\n\t\tFROM cdm_ibm_mdcd_v993.dbo.measurement m\r\n\t\t\r\n\t\tWHERE m.measurement_concept_id =  3012516\r\n\t\tAND m.unit_concept_id = 8713\r\n\t\tAND m.value_as_number IS NOT NULL\r\n\t\tAND m.value_as_number <      0.000\r\n\t) violated_rows\r\n) violated_row_count,\r\n( \r\n\tSELECT COUNT_BIG(*) AS num_rows\r\n\tFROM cdm_ibm_mdcd_v993.dbo.measurement m\r\n\t\r\n\tWHERE measurement_concept_id =  3012516\r\n\tAND unit_concept_id = 8713\r\n\tAND value_as_number IS NOT NULL\r\n) denominator\r\n;","CHECK_NAME":"plausibleValueLow","CHECK_LEVEL":"CONCEPT","CHECK_DESCRIPTION":"For the combination of CONCEPT_ID  3012516 (Albumin [Mass/volume] in Urine) and UNIT_CONCEPT_ID 8713 (gram per deciliter), the number and percent of records that have a value less than      0.000.","CDM_TABLE_NAME":"MEASUREMENT","CDM_FIELD_NAME":"MEASUREMENT_CONCEPT_ID","CONCEPT_ID":" 3012516","UNIT_CONCEPT_ID":"8713","SQL_FILE":"concept_plausible_value_low.sql","CATEGORY":"Plausibility","SUBCATEGORY":"Atemporal","CONTEXT":"Verification","checkId":1466,"FAILED":0,"THRESHOLD_VALUE":5,"_row":"18.341"},{"NUM_VIOLATED_ROWS":0,"PCT_VIOLATED_ROWS":0,"NUM_DENOMINATOR_ROWS":0,"EXECUTION_TIME":"0.996970 secs","QUERY_TEXT":"\r\n/*********\r\nCONCEPT LEVEL check:\r\nPLAUSIBLE_VALUE_LOW - find any MEASUREMENT records that have VALUE_AS_NUMBER with non-null value < plausible low value\r\n\r\nParameters used in this template:\r\ncdmDatabaseSchema = cdm_ibm_mdcd_v993.dbo\r\nconceptId =  3012516\r\nunitConceptId = 8751\r\nplausibleValueLow =      0.000\r\n\r\n**********/\r\n\r\n\r\nSELECT num_violated_rows, CASE WHEN denominator.num_rows = 0 THEN 0 ELSE 1.0*num_violated_rows/denominator.num_rows END  AS pct_violated_rows, \r\n  denominator.num_rows as num_denominator_rows\r\nFROM\r\n(\r\n\tSELECT COUNT_BIG(*) AS num_violated_rows\r\n\tFROM\r\n\t(\r\n\t\tSELECT m.* \r\n\t\tFROM cdm_ibm_mdcd_v993.dbo.measurement m\r\n\t\t\r\n\t\tWHERE m.measurement_concept_id =  3012516\r\n\t\tAND m.unit_concept_id = 8751\r\n\t\tAND m.value_as_number IS NOT NULL\r\n\t\tAND m.value_as_number <      0.000\r\n\t) violated_rows\r\n) violated_row_count,\r\n( \r\n\tSELECT COUNT_BIG(*) AS num_rows\r\n\tFROM cdm_ibm_mdcd_v993.dbo.measurement m\r\n\t\r\n\tWHERE measurement_concept_id =  3012516\r\n\tAND unit_concept_id = 8751\r\n\tAND value_as_number IS NOT NULL\r\n) denominator\r\n;","CHECK_NAME":"plausibleValueLow","CHECK_LEVEL":"CONCEPT","CHECK_DESCRIPTION":"For the combination of CONCEPT_ID  3012516 (Albumin [Mass/volume] in Urine) and UNIT_CONCEPT_ID 8751 (milligram per liter), the number and percent of records that have a value less than      0.000.","CDM_TABLE_NAME":"MEASUREMENT","CDM_FIELD_NAME":"MEASUREMENT_CONCEPT_ID","CONCEPT_ID":" 3012516","UNIT_CONCEPT_ID":"8751","SQL_FILE":"concept_plausible_value_low.sql","CATEGORY":"Plausibility","SUBCATEGORY":"Atemporal","CONTEXT":"Verification","checkId":1467,"FAILED":0,"THRESHOLD_VALUE":5,"_row":"18.342"},{"NUM_VIOLATED_ROWS":0,"PCT_VIOLATED_ROWS":0,"NUM_DENOMINATOR_ROWS":0,"EXECUTION_TIME":"0.625978 secs","QUERY_TEXT":"\r\n/*********\r\nCONCEPT LEVEL check:\r\nPLAUSIBLE_VALUE_LOW - find any MEASUREMENT records that have VALUE_AS_NUMBER with non-null value < plausible low value\r\n\r\nParameters used in this template:\r\ncdmDatabaseSchema = cdm_ibm_mdcd_v993.dbo\r\nconceptId =  3012516\r\nunitConceptId = 8840\r\nplausibleValueLow =      0.000\r\n\r\n**********/\r\n\r\n\r\nSELECT num_violated_rows, CASE WHEN denominator.num_rows = 0 THEN 0 ELSE 1.0*num_violated_rows/denominator.num_rows END  AS pct_violated_rows, \r\n  denominator.num_rows as num_denominator_rows\r\nFROM\r\n(\r\n\tSELECT COUNT_BIG(*) AS num_violated_rows\r\n\tFROM\r\n\t(\r\n\t\tSELECT m.* \r\n\t\tFROM cdm_ibm_mdcd_v993.dbo.measurement m\r\n\t\t\r\n\t\tWHERE m.measurement_concept_id =  3012516\r\n\t\tAND m.unit_concept_id = 8840\r\n\t\tAND m.value_as_number IS NOT NULL\r\n\t\tAND m.value_as_number <      0.000\r\n\t) violated_rows\r\n) violated_row_count,\r\n( \r\n\tSELECT COUNT_BIG(*) AS num_rows\r\n\tFROM cdm_ibm_mdcd_v993.dbo.measurement m\r\n\t\r\n\tWHERE measurement_concept_id =  3012516\r\n\tAND unit_concept_id = 8840\r\n\tAND value_as_number IS NOT NULL\r\n) denominator\r\n;","CHECK_NAME":"plausibleValueLow","CHECK_LEVEL":"CONCEPT","CHECK_DESCRIPTION":"For the combination of CONCEPT_ID  3012516 (Albumin [Mass/volume] in Urine) and UNIT_CONCEPT_ID 8840 (milligram per deciliter), the number and percent of records that have a value less than      0.000.","CDM_TABLE_NAME":"MEASUREMENT","CDM_FIELD_NAME":"MEASUREMENT_CONCEPT_ID","CONCEPT_ID":" 3012516","UNIT_CONCEPT_ID":"8840","SQL_FILE":"concept_plausible_value_low.sql","CATEGORY":"Plausibility","SUBCATEGORY":"Atemporal","CONTEXT":"Verification","checkId":1468,"FAILED":0,"THRESHOLD_VALUE":5,"_row":"18.343"},{"NUM_VIOLATED_ROWS":0,"PCT_VIOLATED_ROWS":0,"NUM_DENOMINATOR_ROWS":0,"EXECUTION_TIME":"0.672978 secs","QUERY_TEXT":"\r\n/*********\r\nCONCEPT LEVEL check:\r\nPLAUSIBLE_VALUE_LOW - find any MEASUREMENT records that have VALUE_AS_NUMBER with non-null value < plausible low value\r\n\r\nParameters used in this template:\r\ncdmDatabaseSchema = cdm_ibm_mdcd_v993.dbo\r\nconceptId =  3012516\r\nunitConceptId = 8859\r\nplausibleValueLow =      0.000\r\n\r\n**********/\r\n\r\n\r\nSELECT num_violated_rows, CASE WHEN denominator.num_rows = 0 THEN 0 ELSE 1.0*num_violated_rows/denominator.num_rows END  AS pct_violated_rows, \r\n  denominator.num_rows as num_denominator_rows\r\nFROM\r\n(\r\n\tSELECT COUNT_BIG(*) AS num_violated_rows\r\n\tFROM\r\n\t(\r\n\t\tSELECT m.* \r\n\t\tFROM cdm_ibm_mdcd_v993.dbo.measurement m\r\n\t\t\r\n\t\tWHERE m.measurement_concept_id =  3012516\r\n\t\tAND m.unit_concept_id = 8859\r\n\t\tAND m.value_as_number IS NOT NULL\r\n\t\tAND m.value_as_number <      0.000\r\n\t) violated_rows\r\n) violated_row_count,\r\n( \r\n\tSELECT COUNT_BIG(*) AS num_rows\r\n\tFROM cdm_ibm_mdcd_v993.dbo.measurement m\r\n\t\r\n\tWHERE measurement_concept_id =  3012516\r\n\tAND unit_concept_id = 8859\r\n\tAND value_as_number IS NOT NULL\r\n) denominator\r\n;","CHECK_NAME":"plausibleValueLow","CHECK_LEVEL":"CONCEPT","CHECK_DESCRIPTION":"For the combination of CONCEPT_ID  3012516 (Albumin [Mass/volume] in Urine) and UNIT_CONCEPT_ID 8859 (microgram per milliliter), the number and percent of records that have a value less than      0.000.","CDM_TABLE_NAME":"MEASUREMENT","CDM_FIELD_NAME":"MEASUREMENT_CONCEPT_ID","CONCEPT_ID":" 3012516","UNIT_CONCEPT_ID":"8859","SQL_FILE":"concept_plausible_value_low.sql","CATEGORY":"Plausibility","SUBCATEGORY":"Atemporal","CONTEXT":"Verification","checkId":1469,"FAILED":0,"THRESHOLD_VALUE":5,"_row":"18.344"},{"NUM_VIOLATED_ROWS":0,"PCT_VIOLATED_ROWS":0,"NUM_DENOMINATOR_ROWS":0,"EXECUTION_TIME":"0.695987 secs","QUERY_TEXT":"\r\n/*********\r\nCONCEPT LEVEL check:\r\nPLAUSIBLE_VALUE_LOW - find any MEASUREMENT records that have VALUE_AS_NUMBER with non-null value < plausible low value\r\n\r\nParameters used in this template:\r\ncdmDatabaseSchema = cdm_ibm_mdcd_v993.dbo\r\nconceptId =  3012544\r\nunitConceptId = 8482\r\nplausibleValueLow =      7.000\r\n\r\n**********/\r\n\r\n\r\nSELECT num_violated_rows, CASE WHEN denominator.num_rows = 0 THEN 0 ELSE 1.0*num_violated_rows/denominator.num_rows END  AS pct_violated_rows, \r\n  denominator.num_rows as num_denominator_rows\r\nFROM\r\n(\r\n\tSELECT COUNT_BIG(*) AS num_violated_rows\r\n\tFROM\r\n\t(\r\n\t\tSELECT m.* \r\n\t\tFROM cdm_ibm_mdcd_v993.dbo.measurement m\r\n\t\t\r\n\t\tWHERE m.measurement_concept_id =  3012544\r\n\t\tAND m.unit_concept_id = 8482\r\n\t\tAND m.value_as_number IS NOT NULL\r\n\t\tAND m.value_as_number <      7.000\r\n\t) violated_rows\r\n) violated_row_count,\r\n( \r\n\tSELECT COUNT_BIG(*) AS num_rows\r\n\tFROM cdm_ibm_mdcd_v993.dbo.measurement m\r\n\t\r\n\tWHERE measurement_concept_id =  3012544\r\n\tAND unit_concept_id = 8482\r\n\tAND value_as_number IS NOT NULL\r\n) denominator\r\n;","CHECK_NAME":"plausibleValueLow","CHECK_LEVEL":"CONCEPT","CHECK_DESCRIPTION":"For the combination of CONCEPT_ID  3012544 (pH of Venous blood) and UNIT_CONCEPT_ID 8482 (pH), the number and percent of records that have a value less than      7.000.","CDM_TABLE_NAME":"MEASUREMENT","CDM_FIELD_NAME":"MEASUREMENT_CONCEPT_ID","CONCEPT_ID":" 3012544","UNIT_CONCEPT_ID":"8482","SQL_FILE":"concept_plausible_value_low.sql","CATEGORY":"Plausibility","SUBCATEGORY":"Atemporal","CONTEXT":"Verification","checkId":1470,"FAILED":0,"THRESHOLD_VALUE":5,"_row":"18.345"},{"NUM_VIOLATED_ROWS":0,"PCT_VIOLATED_ROWS":0,"NUM_DENOMINATOR_ROWS":0,"EXECUTION_TIME":"0.702977 secs","QUERY_TEXT":"\r\n/*********\r\nCONCEPT LEVEL check:\r\nPLAUSIBLE_VALUE_LOW - find any MEASUREMENT records that have VALUE_AS_NUMBER with non-null value < plausible low value\r\n\r\nParameters used in this template:\r\ncdmDatabaseSchema = cdm_ibm_mdcd_v993.dbo\r\nconceptId =  3012888\r\nunitConceptId = 8876\r\nplausibleValueLow =     30.000\r\n\r\n**********/\r\n\r\n\r\nSELECT num_violated_rows, CASE WHEN denominator.num_rows = 0 THEN 0 ELSE 1.0*num_violated_rows/denominator.num_rows END  AS pct_violated_rows, \r\n  denominator.num_rows as num_denominator_rows\r\nFROM\r\n(\r\n\tSELECT COUNT_BIG(*) AS num_violated_rows\r\n\tFROM\r\n\t(\r\n\t\tSELECT m.* \r\n\t\tFROM cdm_ibm_mdcd_v993.dbo.measurement m\r\n\t\t\r\n\t\tWHERE m.measurement_concept_id =  3012888\r\n\t\tAND m.unit_concept_id = 8876\r\n\t\tAND m.value_as_number IS NOT NULL\r\n\t\tAND m.value_as_number <     30.000\r\n\t) violated_rows\r\n) violated_row_count,\r\n( \r\n\tSELECT COUNT_BIG(*) AS num_rows\r\n\tFROM cdm_ibm_mdcd_v993.dbo.measurement m\r\n\t\r\n\tWHERE measurement_concept_id =  3012888\r\n\tAND unit_concept_id = 8876\r\n\tAND value_as_number IS NOT NULL\r\n) denominator\r\n;","CHECK_NAME":"plausibleValueLow","CHECK_LEVEL":"CONCEPT","CHECK_DESCRIPTION":"For the combination of CONCEPT_ID  3012888 (Diastolic blood pressure) and UNIT_CONCEPT_ID 8876 (millimeter mercury column), the number and percent of records that have a value less than     30.000.","CDM_TABLE_NAME":"MEASUREMENT","CDM_FIELD_NAME":"MEASUREMENT_CONCEPT_ID","CONCEPT_ID":" 3012888","UNIT_CONCEPT_ID":"8876","SQL_FILE":"concept_plausible_value_low.sql","CATEGORY":"Plausibility","SUBCATEGORY":"Atemporal","CONTEXT":"Verification","checkId":1471,"FAILED":0,"THRESHOLD_VALUE":5,"_row":"18.346"},{"NUM_VIOLATED_ROWS":0,"PCT_VIOLATED_ROWS":0,"NUM_DENOMINATOR_ROWS":0,"EXECUTION_TIME":"0.866976 secs","QUERY_TEXT":"\r\n/*********\r\nCONCEPT LEVEL check:\r\nPLAUSIBLE_VALUE_LOW - find any MEASUREMENT records that have VALUE_AS_NUMBER with non-null value < plausible low value\r\n\r\nParameters used in this template:\r\ncdmDatabaseSchema = cdm_ibm_mdcd_v993.dbo\r\nconceptId =  3013115\r\nunitConceptId = 8554\r\nplausibleValueLow =      0.000\r\n\r\n**********/\r\n\r\n\r\nSELECT num_violated_rows, CASE WHEN denominator.num_rows = 0 THEN 0 ELSE 1.0*num_violated_rows/denominator.num_rows END  AS pct_violated_rows, \r\n  denominator.num_rows as num_denominator_rows\r\nFROM\r\n(\r\n\tSELECT COUNT_BIG(*) AS num_violated_rows\r\n\tFROM\r\n\t(\r\n\t\tSELECT m.* \r\n\t\tFROM cdm_ibm_mdcd_v993.dbo.measurement m\r\n\t\t\r\n\t\tWHERE m.measurement_concept_id =  3013115\r\n\t\tAND m.unit_concept_id = 8554\r\n\t\tAND m.value_as_number IS NOT NULL\r\n\t\tAND m.value_as_number <      0.000\r\n\t) violated_rows\r\n) violated_row_count,\r\n( \r\n\tSELECT COUNT_BIG(*) AS num_rows\r\n\tFROM cdm_ibm_mdcd_v993.dbo.measurement m\r\n\t\r\n\tWHERE measurement_concept_id =  3013115\r\n\tAND unit_concept_id = 8554\r\n\tAND value_as_number IS NOT NULL\r\n) denominator\r\n;","CHECK_NAME":"plausibleValueLow","CHECK_LEVEL":"CONCEPT","CHECK_DESCRIPTION":"For the combination of CONCEPT_ID  3013115 (Eosinophils [#/volume] in Blood) and UNIT_CONCEPT_ID 8554 (percent), the number and percent of records that have a value less than      0.000.","CDM_TABLE_NAME":"MEASUREMENT","CDM_FIELD_NAME":"MEASUREMENT_CONCEPT_ID","CONCEPT_ID":" 3013115","UNIT_CONCEPT_ID":"8554","SQL_FILE":"concept_plausible_value_low.sql","CATEGORY":"Plausibility","SUBCATEGORY":"Atemporal","CONTEXT":"Verification","checkId":1472,"FAILED":0,"THRESHOLD_VALUE":5,"_row":"18.347"},{"NUM_VIOLATED_ROWS":0,"PCT_VIOLATED_ROWS":0,"NUM_DENOMINATOR_ROWS":0,"EXECUTION_TIME":"0.571989 secs","QUERY_TEXT":"\r\n/*********\r\nCONCEPT LEVEL check:\r\nPLAUSIBLE_VALUE_LOW - find any MEASUREMENT records that have VALUE_AS_NUMBER with non-null value < plausible low value\r\n\r\nParameters used in this template:\r\ncdmDatabaseSchema = cdm_ibm_mdcd_v993.dbo\r\nconceptId =  3013115\r\nunitConceptId = 8785\r\nplausibleValueLow =      0.000\r\n\r\n**********/\r\n\r\n\r\nSELECT num_violated_rows, CASE WHEN denominator.num_rows = 0 THEN 0 ELSE 1.0*num_violated_rows/denominator.num_rows END  AS pct_violated_rows, \r\n  denominator.num_rows as num_denominator_rows\r\nFROM\r\n(\r\n\tSELECT COUNT_BIG(*) AS num_violated_rows\r\n\tFROM\r\n\t(\r\n\t\tSELECT m.* \r\n\t\tFROM cdm_ibm_mdcd_v993.dbo.measurement m\r\n\t\t\r\n\t\tWHERE m.measurement_concept_id =  3013115\r\n\t\tAND m.unit_concept_id = 8785\r\n\t\tAND m.value_as_number IS NOT NULL\r\n\t\tAND m.value_as_number <      0.000\r\n\t) violated_rows\r\n) violated_row_count,\r\n( \r\n\tSELECT COUNT_BIG(*) AS num_rows\r\n\tFROM cdm_ibm_mdcd_v993.dbo.measurement m\r\n\t\r\n\tWHERE measurement_concept_id =  3013115\r\n\tAND unit_concept_id = 8785\r\n\tAND value_as_number IS NOT NULL\r\n) denominator\r\n;","CHECK_NAME":"plausibleValueLow","CHECK_LEVEL":"CONCEPT","CHECK_DESCRIPTION":"For the combination of CONCEPT_ID  3013115 (Eosinophils [#/volume] in Blood) and UNIT_CONCEPT_ID 8785 (per cubic millimeter), the number and percent of records that have a value less than      0.000.","CDM_TABLE_NAME":"MEASUREMENT","CDM_FIELD_NAME":"MEASUREMENT_CONCEPT_ID","CONCEPT_ID":" 3013115","UNIT_CONCEPT_ID":"8785","SQL_FILE":"concept_plausible_value_low.sql","CATEGORY":"Plausibility","SUBCATEGORY":"Atemporal","CONTEXT":"Verification","checkId":1473,"FAILED":0,"THRESHOLD_VALUE":5,"_row":"18.348"},{"NUM_VIOLATED_ROWS":0,"PCT_VIOLATED_ROWS":0,"NUM_DENOMINATOR_ROWS":0,"EXECUTION_TIME":"0.910985 secs","QUERY_TEXT":"\r\n/*********\r\nCONCEPT LEVEL check:\r\nPLAUSIBLE_VALUE_LOW - find any MEASUREMENT records that have VALUE_AS_NUMBER with non-null value < plausible low value\r\n\r\nParameters used in this template:\r\ncdmDatabaseSchema = cdm_ibm_mdcd_v993.dbo\r\nconceptId =  3013115\r\nunitConceptId = 8848\r\nplausibleValueLow =      0.010\r\n\r\n**********/\r\n\r\n\r\nSELECT num_violated_rows, CASE WHEN denominator.num_rows = 0 THEN 0 ELSE 1.0*num_violated_rows/denominator.num_rows END  AS pct_violated_rows, \r\n  denominator.num_rows as num_denominator_rows\r\nFROM\r\n(\r\n\tSELECT COUNT_BIG(*) AS num_violated_rows\r\n\tFROM\r\n\t(\r\n\t\tSELECT m.* \r\n\t\tFROM cdm_ibm_mdcd_v993.dbo.measurement m\r\n\t\t\r\n\t\tWHERE m.measurement_concept_id =  3013115\r\n\t\tAND m.unit_concept_id = 8848\r\n\t\tAND m.value_as_number IS NOT NULL\r\n\t\tAND m.value_as_number <      0.010\r\n\t) violated_rows\r\n) violated_row_count,\r\n( \r\n\tSELECT COUNT_BIG(*) AS num_rows\r\n\tFROM cdm_ibm_mdcd_v993.dbo.measurement m\r\n\t\r\n\tWHERE measurement_concept_id =  3013115\r\n\tAND unit_concept_id = 8848\r\n\tAND value_as_number IS NOT NULL\r\n) denominator\r\n;","CHECK_NAME":"plausibleValueLow","CHECK_LEVEL":"CONCEPT","CHECK_DESCRIPTION":"For the combination of CONCEPT_ID  3013115 (Eosinophils [#/volume] in Blood) and UNIT_CONCEPT_ID 8848 (thousand per microliter), the number and percent of records that have a value less than      0.010.","CDM_TABLE_NAME":"MEASUREMENT","CDM_FIELD_NAME":"MEASUREMENT_CONCEPT_ID","CONCEPT_ID":" 3013115","UNIT_CONCEPT_ID":"8848","SQL_FILE":"concept_plausible_value_low.sql","CATEGORY":"Plausibility","SUBCATEGORY":"Atemporal","CONTEXT":"Verification","checkId":1474,"FAILED":0,"THRESHOLD_VALUE":5,"_row":"18.349"},{"NUM_VIOLATED_ROWS":0,"PCT_VIOLATED_ROWS":0,"NUM_DENOMINATOR_ROWS":0,"EXECUTION_TIME":"1.190949 secs","QUERY_TEXT":"\r\n/*********\r\nCONCEPT LEVEL check:\r\nPLAUSIBLE_VALUE_LOW - find any MEASUREMENT records that have VALUE_AS_NUMBER with non-null value < plausible low value\r\n\r\nParameters used in this template:\r\ncdmDatabaseSchema = cdm_ibm_mdcd_v993.dbo\r\nconceptId =  3013115\r\nunitConceptId = 8961\r\nplausibleValueLow =      0.000\r\n\r\n**********/\r\n\r\n\r\nSELECT num_violated_rows, CASE WHEN denominator.num_rows = 0 THEN 0 ELSE 1.0*num_violated_rows/denominator.num_rows END  AS pct_violated_rows, \r\n  denominator.num_rows as num_denominator_rows\r\nFROM\r\n(\r\n\tSELECT COUNT_BIG(*) AS num_violated_rows\r\n\tFROM\r\n\t(\r\n\t\tSELECT m.* \r\n\t\tFROM cdm_ibm_mdcd_v993.dbo.measurement m\r\n\t\t\r\n\t\tWHERE m.measurement_concept_id =  3013115\r\n\t\tAND m.unit_concept_id = 8961\r\n\t\tAND m.value_as_number IS NOT NULL\r\n\t\tAND m.value_as_number <      0.000\r\n\t) violated_rows\r\n) violated_row_count,\r\n( \r\n\tSELECT COUNT_BIG(*) AS num_rows\r\n\tFROM cdm_ibm_mdcd_v993.dbo.measurement m\r\n\t\r\n\tWHERE measurement_concept_id =  3013115\r\n\tAND unit_concept_id = 8961\r\n\tAND value_as_number IS NOT NULL\r\n) denominator\r\n;","CHECK_NAME":"plausibleValueLow","CHECK_LEVEL":"CONCEPT","CHECK_DESCRIPTION":"For the combination of CONCEPT_ID  3013115 (Eosinophils [#/volume] in Blood) and UNIT_CONCEPT_ID 8961 (thousand per cubic millimeter), the number and percent of records that have a value less than      0.000.","CDM_TABLE_NAME":"MEASUREMENT","CDM_FIELD_NAME":"MEASUREMENT_CONCEPT_ID","CONCEPT_ID":" 3013115","UNIT_CONCEPT_ID":"8961","SQL_FILE":"concept_plausible_value_low.sql","CATEGORY":"Plausibility","SUBCATEGORY":"Atemporal","CONTEXT":"Verification","checkId":1475,"FAILED":0,"THRESHOLD_VALUE":5,"_row":"18.350"},{"NUM_VIOLATED_ROWS":0,"PCT_VIOLATED_ROWS":0,"NUM_DENOMINATOR_ROWS":0,"EXECUTION_TIME":"4.943862 secs","QUERY_TEXT":"\r\n/*********\r\nCONCEPT LEVEL check:\r\nPLAUSIBLE_VALUE_LOW - find any MEASUREMENT records that have VALUE_AS_NUMBER with non-null value < plausible low value\r\n\r\nParameters used in this template:\r\ncdmDatabaseSchema = cdm_ibm_mdcd_v993.dbo\r\nconceptId =  3013115\r\nunitConceptId = 9435\r\nplausibleValueLow =      0.000\r\n\r\n**********/\r\n\r\n\r\nSELECT num_violated_rows, CASE WHEN denominator.num_rows = 0 THEN 0 ELSE 1.0*num_violated_rows/denominator.num_rows END  AS pct_violated_rows, \r\n  denominator.num_rows as num_denominator_rows\r\nFROM\r\n(\r\n\tSELECT COUNT_BIG(*) AS num_violated_rows\r\n\tFROM\r\n\t(\r\n\t\tSELECT m.* \r\n\t\tFROM cdm_ibm_mdcd_v993.dbo.measurement m\r\n\t\t\r\n\t\tWHERE m.measurement_concept_id =  3013115\r\n\t\tAND m.unit_concept_id = 9435\r\n\t\tAND m.value_as_number IS NOT NULL\r\n\t\tAND m.value_as_number <      0.000\r\n\t) violated_rows\r\n) violated_row_count,\r\n( \r\n\tSELECT COUNT_BIG(*) AS num_rows\r\n\tFROM cdm_ibm_mdcd_v993.dbo.measurement m\r\n\t\r\n\tWHERE measurement_concept_id =  3013115\r\n\tAND unit_concept_id = 9435\r\n\tAND value_as_number IS NOT NULL\r\n) denominator\r\n;","CHECK_NAME":"plausibleValueLow","CHECK_LEVEL":"CONCEPT","CHECK_DESCRIPTION":"For the combination of CONCEPT_ID  3013115 (Eosinophils [#/volume] in Blood) and UNIT_CONCEPT_ID 9435 (thousand per liter), the number and percent of records that have a value less than      0.000.","CDM_TABLE_NAME":"MEASUREMENT","CDM_FIELD_NAME":"MEASUREMENT_CONCEPT_ID","CONCEPT_ID":" 3013115","UNIT_CONCEPT_ID":"9435","SQL_FILE":"concept_plausible_value_low.sql","CATEGORY":"Plausibility","SUBCATEGORY":"Atemporal","CONTEXT":"Verification","checkId":1476,"FAILED":0,"THRESHOLD_VALUE":5,"_row":"18.351"},{"NUM_VIOLATED_ROWS":0,"PCT_VIOLATED_ROWS":0,"NUM_DENOMINATOR_ROWS":0,"EXECUTION_TIME":"1.348960 secs","QUERY_TEXT":"\r\n/*********\r\nCONCEPT LEVEL check:\r\nPLAUSIBLE_VALUE_LOW - find any MEASUREMENT records that have VALUE_AS_NUMBER with non-null value < plausible low value\r\n\r\nParameters used in this template:\r\ncdmDatabaseSchema = cdm_ibm_mdcd_v993.dbo\r\nconceptId =  3013201\r\nunitConceptId = 8636\r\nplausibleValueLow =      0.010\r\n\r\n**********/\r\n\r\n\r\nSELECT num_violated_rows, CASE WHEN denominator.num_rows = 0 THEN 0 ELSE 1.0*num_violated_rows/denominator.num_rows END  AS pct_violated_rows, \r\n  denominator.num_rows as num_denominator_rows\r\nFROM\r\n(\r\n\tSELECT COUNT_BIG(*) AS num_violated_rows\r\n\tFROM\r\n\t(\r\n\t\tSELECT m.* \r\n\t\tFROM cdm_ibm_mdcd_v993.dbo.measurement m\r\n\t\t\r\n\t\tWHERE m.measurement_concept_id =  3013201\r\n\t\tAND m.unit_concept_id = 8636\r\n\t\tAND m.value_as_number IS NOT NULL\r\n\t\tAND m.value_as_number <      0.010\r\n\t) violated_rows\r\n) violated_row_count,\r\n( \r\n\tSELECT COUNT_BIG(*) AS num_rows\r\n\tFROM cdm_ibm_mdcd_v993.dbo.measurement m\r\n\t\r\n\tWHERE measurement_concept_id =  3013201\r\n\tAND unit_concept_id = 8636\r\n\tAND value_as_number IS NOT NULL\r\n) denominator\r\n;","CHECK_NAME":"plausibleValueLow","CHECK_LEVEL":"CONCEPT","CHECK_DESCRIPTION":"For the combination of CONCEPT_ID  3013201 (Beta-2-Microglobulin [Mass/volume] in Serum or Plasma) and UNIT_CONCEPT_ID 8636 (gram per liter), the number and percent of records that have a value less than      0.010.","CDM_TABLE_NAME":"MEASUREMENT","CDM_FIELD_NAME":"MEASUREMENT_CONCEPT_ID","CONCEPT_ID":" 3013201","UNIT_CONCEPT_ID":"8636","SQL_FILE":"concept_plausible_value_low.sql","CATEGORY":"Plausibility","SUBCATEGORY":"Atemporal","CONTEXT":"Verification","checkId":1477,"FAILED":0,"THRESHOLD_VALUE":5,"_row":"18.352"},{"NUM_VIOLATED_ROWS":0,"PCT_VIOLATED_ROWS":0,"NUM_DENOMINATOR_ROWS":0,"EXECUTION_TIME":"0.532973 secs","QUERY_TEXT":"\r\n/*********\r\nCONCEPT LEVEL check:\r\nPLAUSIBLE_VALUE_LOW - find any MEASUREMENT records that have VALUE_AS_NUMBER with non-null value < plausible low value\r\n\r\nParameters used in this template:\r\ncdmDatabaseSchema = cdm_ibm_mdcd_v993.dbo\r\nconceptId =  3013201\r\nunitConceptId = 8713\r\nplausibleValueLow =      0.010\r\n\r\n**********/\r\n\r\n\r\nSELECT num_violated_rows, CASE WHEN denominator.num_rows = 0 THEN 0 ELSE 1.0*num_violated_rows/denominator.num_rows END  AS pct_violated_rows, \r\n  denominator.num_rows as num_denominator_rows\r\nFROM\r\n(\r\n\tSELECT COUNT_BIG(*) AS num_violated_rows\r\n\tFROM\r\n\t(\r\n\t\tSELECT m.* \r\n\t\tFROM cdm_ibm_mdcd_v993.dbo.measurement m\r\n\t\t\r\n\t\tWHERE m.measurement_concept_id =  3013201\r\n\t\tAND m.unit_concept_id = 8713\r\n\t\tAND m.value_as_number IS NOT NULL\r\n\t\tAND m.value_as_number <      0.010\r\n\t) violated_rows\r\n) violated_row_count,\r\n( \r\n\tSELECT COUNT_BIG(*) AS num_rows\r\n\tFROM cdm_ibm_mdcd_v993.dbo.measurement m\r\n\t\r\n\tWHERE measurement_concept_id =  3013201\r\n\tAND unit_concept_id = 8713\r\n\tAND value_as_number IS NOT NULL\r\n) denominator\r\n;","CHECK_NAME":"plausibleValueLow","CHECK_LEVEL":"CONCEPT","CHECK_DESCRIPTION":"For the combination of CONCEPT_ID  3013201 (Beta-2-Microglobulin [Mass/volume] in Serum or Plasma) and UNIT_CONCEPT_ID 8713 (gram per deciliter), the number and percent of records that have a value less than      0.010.","CDM_TABLE_NAME":"MEASUREMENT","CDM_FIELD_NAME":"MEASUREMENT_CONCEPT_ID","CONCEPT_ID":" 3013201","UNIT_CONCEPT_ID":"8713","SQL_FILE":"concept_plausible_value_low.sql","CATEGORY":"Plausibility","SUBCATEGORY":"Atemporal","CONTEXT":"Verification","checkId":1478,"FAILED":0,"THRESHOLD_VALUE":5,"_row":"18.353"},{"NUM_VIOLATED_ROWS":0,"PCT_VIOLATED_ROWS":0,"NUM_DENOMINATOR_ROWS":0,"EXECUTION_TIME":"4.581890 secs","QUERY_TEXT":"\r\n/*********\r\nCONCEPT LEVEL check:\r\nPLAUSIBLE_VALUE_LOW - find any MEASUREMENT records that have VALUE_AS_NUMBER with non-null value < plausible low value\r\n\r\nParameters used in this template:\r\ncdmDatabaseSchema = cdm_ibm_mdcd_v993.dbo\r\nconceptId =  3013201\r\nunitConceptId = 8748\r\nplausibleValueLow =    100.000\r\n\r\n**********/\r\n\r\n\r\nSELECT num_violated_rows, CASE WHEN denominator.num_rows = 0 THEN 0 ELSE 1.0*num_violated_rows/denominator.num_rows END  AS pct_violated_rows, \r\n  denominator.num_rows as num_denominator_rows\r\nFROM\r\n(\r\n\tSELECT COUNT_BIG(*) AS num_violated_rows\r\n\tFROM\r\n\t(\r\n\t\tSELECT m.* \r\n\t\tFROM cdm_ibm_mdcd_v993.dbo.measurement m\r\n\t\t\r\n\t\tWHERE m.measurement_concept_id =  3013201\r\n\t\tAND m.unit_concept_id = 8748\r\n\t\tAND m.value_as_number IS NOT NULL\r\n\t\tAND m.value_as_number <    100.000\r\n\t) violated_rows\r\n) violated_row_count,\r\n( \r\n\tSELECT COUNT_BIG(*) AS num_rows\r\n\tFROM cdm_ibm_mdcd_v993.dbo.measurement m\r\n\t\r\n\tWHERE measurement_concept_id =  3013201\r\n\tAND unit_concept_id = 8748\r\n\tAND value_as_number IS NOT NULL\r\n) denominator\r\n;","CHECK_NAME":"plausibleValueLow","CHECK_LEVEL":"CONCEPT","CHECK_DESCRIPTION":"For the combination of CONCEPT_ID  3013201 (Beta-2-Microglobulin [Mass/volume] in Serum or Plasma) and UNIT_CONCEPT_ID 8748 (microgram per liter), the number and percent of records that have a value less than    100.000.","CDM_TABLE_NAME":"MEASUREMENT","CDM_FIELD_NAME":"MEASUREMENT_CONCEPT_ID","CONCEPT_ID":" 3013201","UNIT_CONCEPT_ID":"8748","SQL_FILE":"concept_plausible_value_low.sql","CATEGORY":"Plausibility","SUBCATEGORY":"Atemporal","CONTEXT":"Verification","checkId":1479,"FAILED":0,"THRESHOLD_VALUE":5,"_row":"18.354"},{"NUM_VIOLATED_ROWS":0,"PCT_VIOLATED_ROWS":0,"NUM_DENOMINATOR_ROWS":0,"EXECUTION_TIME":"1.310970 secs","QUERY_TEXT":"\r\n/*********\r\nCONCEPT LEVEL check:\r\nPLAUSIBLE_VALUE_LOW - find any MEASUREMENT records that have VALUE_AS_NUMBER with non-null value < plausible low value\r\n\r\nParameters used in this template:\r\ncdmDatabaseSchema = cdm_ibm_mdcd_v993.dbo\r\nconceptId =  3013201\r\nunitConceptId = 8751\r\nplausibleValueLow =      0.010\r\n\r\n**********/\r\n\r\n\r\nSELECT num_violated_rows, CASE WHEN denominator.num_rows = 0 THEN 0 ELSE 1.0*num_violated_rows/denominator.num_rows END  AS pct_violated_rows, \r\n  denominator.num_rows as num_denominator_rows\r\nFROM\r\n(\r\n\tSELECT COUNT_BIG(*) AS num_violated_rows\r\n\tFROM\r\n\t(\r\n\t\tSELECT m.* \r\n\t\tFROM cdm_ibm_mdcd_v993.dbo.measurement m\r\n\t\t\r\n\t\tWHERE m.measurement_concept_id =  3013201\r\n\t\tAND m.unit_concept_id = 8751\r\n\t\tAND m.value_as_number IS NOT NULL\r\n\t\tAND m.value_as_number <      0.010\r\n\t) violated_rows\r\n) violated_row_count,\r\n( \r\n\tSELECT COUNT_BIG(*) AS num_rows\r\n\tFROM cdm_ibm_mdcd_v993.dbo.measurement m\r\n\t\r\n\tWHERE measurement_concept_id =  3013201\r\n\tAND unit_concept_id = 8751\r\n\tAND value_as_number IS NOT NULL\r\n) denominator\r\n;","CHECK_NAME":"plausibleValueLow","CHECK_LEVEL":"CONCEPT","CHECK_DESCRIPTION":"For the combination of CONCEPT_ID  3013201 (Beta-2-Microglobulin [Mass/volume] in Serum or Plasma) and UNIT_CONCEPT_ID 8751 (milligram per liter), the number and percent of records that have a value less than      0.010.","CDM_TABLE_NAME":"MEASUREMENT","CDM_FIELD_NAME":"MEASUREMENT_CONCEPT_ID","CONCEPT_ID":" 3013201","UNIT_CONCEPT_ID":"8751","SQL_FILE":"concept_plausible_value_low.sql","CATEGORY":"Plausibility","SUBCATEGORY":"Atemporal","CONTEXT":"Verification","checkId":1480,"FAILED":0,"THRESHOLD_VALUE":5,"_row":"18.355"},{"NUM_VIOLATED_ROWS":0,"PCT_VIOLATED_ROWS":0,"NUM_DENOMINATOR_ROWS":0,"EXECUTION_TIME":"0.650978 secs","QUERY_TEXT":"\r\n/*********\r\nCONCEPT LEVEL check:\r\nPLAUSIBLE_VALUE_LOW - find any MEASUREMENT records that have VALUE_AS_NUMBER with non-null value < plausible low value\r\n\r\nParameters used in this template:\r\ncdmDatabaseSchema = cdm_ibm_mdcd_v993.dbo\r\nconceptId =  3013201\r\nunitConceptId = 8840\r\nplausibleValueLow =      0.010\r\n\r\n**********/\r\n\r\n\r\nSELECT num_violated_rows, CASE WHEN denominator.num_rows = 0 THEN 0 ELSE 1.0*num_violated_rows/denominator.num_rows END  AS pct_violated_rows, \r\n  denominator.num_rows as num_denominator_rows\r\nFROM\r\n(\r\n\tSELECT COUNT_BIG(*) AS num_violated_rows\r\n\tFROM\r\n\t(\r\n\t\tSELECT m.* \r\n\t\tFROM cdm_ibm_mdcd_v993.dbo.measurement m\r\n\t\t\r\n\t\tWHERE m.measurement_concept_id =  3013201\r\n\t\tAND m.unit_concept_id = 8840\r\n\t\tAND m.value_as_number IS NOT NULL\r\n\t\tAND m.value_as_number <      0.010\r\n\t) violated_rows\r\n) violated_row_count,\r\n( \r\n\tSELECT COUNT_BIG(*) AS num_rows\r\n\tFROM cdm_ibm_mdcd_v993.dbo.measurement m\r\n\t\r\n\tWHERE measurement_concept_id =  3013201\r\n\tAND unit_concept_id = 8840\r\n\tAND value_as_number IS NOT NULL\r\n) denominator\r\n;","CHECK_NAME":"plausibleValueLow","CHECK_LEVEL":"CONCEPT","CHECK_DESCRIPTION":"For the combination of CONCEPT_ID  3013201 (Beta-2-Microglobulin [Mass/volume] in Serum or Plasma) and UNIT_CONCEPT_ID 8840 (milligram per deciliter), the number and percent of records that have a value less than      0.010.","CDM_TABLE_NAME":"MEASUREMENT","CDM_FIELD_NAME":"MEASUREMENT_CONCEPT_ID","CONCEPT_ID":" 3013201","UNIT_CONCEPT_ID":"8840","SQL_FILE":"concept_plausible_value_low.sql","CATEGORY":"Plausibility","SUBCATEGORY":"Atemporal","CONTEXT":"Verification","checkId":1481,"FAILED":0,"THRESHOLD_VALUE":5,"_row":"18.356"},{"NUM_VIOLATED_ROWS":0,"PCT_VIOLATED_ROWS":0,"NUM_DENOMINATOR_ROWS":0,"EXECUTION_TIME":"0.609980 secs","QUERY_TEXT":"\r\n/*********\r\nCONCEPT LEVEL check:\r\nPLAUSIBLE_VALUE_LOW - find any MEASUREMENT records that have VALUE_AS_NUMBER with non-null value < plausible low value\r\n\r\nParameters used in this template:\r\ncdmDatabaseSchema = cdm_ibm_mdcd_v993.dbo\r\nconceptId =  3013201\r\nunitConceptId = 8842\r\nplausibleValueLow =    100.000\r\n\r\n**********/\r\n\r\n\r\nSELECT num_violated_rows, CASE WHEN denominator.num_rows = 0 THEN 0 ELSE 1.0*num_violated_rows/denominator.num_rows END  AS pct_violated_rows, \r\n  denominator.num_rows as num_denominator_rows\r\nFROM\r\n(\r\n\tSELECT COUNT_BIG(*) AS num_violated_rows\r\n\tFROM\r\n\t(\r\n\t\tSELECT m.* \r\n\t\tFROM cdm_ibm_mdcd_v993.dbo.measurement m\r\n\t\t\r\n\t\tWHERE m.measurement_concept_id =  3013201\r\n\t\tAND m.unit_concept_id = 8842\r\n\t\tAND m.value_as_number IS NOT NULL\r\n\t\tAND m.value_as_number <    100.000\r\n\t) violated_rows\r\n) violated_row_count,\r\n( \r\n\tSELECT COUNT_BIG(*) AS num_rows\r\n\tFROM cdm_ibm_mdcd_v993.dbo.measurement m\r\n\t\r\n\tWHERE measurement_concept_id =  3013201\r\n\tAND unit_concept_id = 8842\r\n\tAND value_as_number IS NOT NULL\r\n) denominator\r\n;","CHECK_NAME":"plausibleValueLow","CHECK_LEVEL":"CONCEPT","CHECK_DESCRIPTION":"For the combination of CONCEPT_ID  3013201 (Beta-2-Microglobulin [Mass/volume] in Serum or Plasma) and UNIT_CONCEPT_ID 8842 (nanogram per milliliter), the number and percent of records that have a value less than    100.000.","CDM_TABLE_NAME":"MEASUREMENT","CDM_FIELD_NAME":"MEASUREMENT_CONCEPT_ID","CONCEPT_ID":" 3013201","UNIT_CONCEPT_ID":"8842","SQL_FILE":"concept_plausible_value_low.sql","CATEGORY":"Plausibility","SUBCATEGORY":"Atemporal","CONTEXT":"Verification","checkId":1482,"FAILED":0,"THRESHOLD_VALUE":5,"_row":"18.357"},{"NUM_VIOLATED_ROWS":0,"PCT_VIOLATED_ROWS":0,"NUM_DENOMINATOR_ROWS":0,"EXECUTION_TIME":"0.641981 secs","QUERY_TEXT":"\r\n/*********\r\nCONCEPT LEVEL check:\r\nPLAUSIBLE_VALUE_LOW - find any MEASUREMENT records that have VALUE_AS_NUMBER with non-null value < plausible low value\r\n\r\nParameters used in this template:\r\ncdmDatabaseSchema = cdm_ibm_mdcd_v993.dbo\r\nconceptId =  3013201\r\nunitConceptId = 8859\r\nplausibleValueLow =      0.010\r\n\r\n**********/\r\n\r\n\r\nSELECT num_violated_rows, CASE WHEN denominator.num_rows = 0 THEN 0 ELSE 1.0*num_violated_rows/denominator.num_rows END  AS pct_violated_rows, \r\n  denominator.num_rows as num_denominator_rows\r\nFROM\r\n(\r\n\tSELECT COUNT_BIG(*) AS num_violated_rows\r\n\tFROM\r\n\t(\r\n\t\tSELECT m.* \r\n\t\tFROM cdm_ibm_mdcd_v993.dbo.measurement m\r\n\t\t\r\n\t\tWHERE m.measurement_concept_id =  3013201\r\n\t\tAND m.unit_concept_id = 8859\r\n\t\tAND m.value_as_number IS NOT NULL\r\n\t\tAND m.value_as_number <      0.010\r\n\t) violated_rows\r\n) violated_row_count,\r\n( \r\n\tSELECT COUNT_BIG(*) AS num_rows\r\n\tFROM cdm_ibm_mdcd_v993.dbo.measurement m\r\n\t\r\n\tWHERE measurement_concept_id =  3013201\r\n\tAND unit_concept_id = 8859\r\n\tAND value_as_number IS NOT NULL\r\n) denominator\r\n;","CHECK_NAME":"plausibleValueLow","CHECK_LEVEL":"CONCEPT","CHECK_DESCRIPTION":"For the combination of CONCEPT_ID  3013201 (Beta-2-Microglobulin [Mass/volume] in Serum or Plasma) and UNIT_CONCEPT_ID 8859 (microgram per milliliter), the number and percent of records that have a value less than      0.010.","CDM_TABLE_NAME":"MEASUREMENT","CDM_FIELD_NAME":"MEASUREMENT_CONCEPT_ID","CONCEPT_ID":" 3013201","UNIT_CONCEPT_ID":"8859","SQL_FILE":"concept_plausible_value_low.sql","CATEGORY":"Plausibility","SUBCATEGORY":"Atemporal","CONTEXT":"Verification","checkId":1483,"FAILED":0,"THRESHOLD_VALUE":5,"_row":"18.358"},{"NUM_VIOLATED_ROWS":0,"PCT_VIOLATED_ROWS":0,"NUM_DENOMINATOR_ROWS":0,"EXECUTION_TIME":"3.131900 secs","QUERY_TEXT":"\r\n/*********\r\nCONCEPT LEVEL check:\r\nPLAUSIBLE_VALUE_LOW - find any MEASUREMENT records that have VALUE_AS_NUMBER with non-null value < plausible low value\r\n\r\nParameters used in this template:\r\ncdmDatabaseSchema = cdm_ibm_mdcd_v993.dbo\r\nconceptId =  3013429\r\nunitConceptId = 8554\r\nplausibleValueLow =      0.010\r\n\r\n**********/\r\n\r\n\r\nSELECT num_violated_rows, CASE WHEN denominator.num_rows = 0 THEN 0 ELSE 1.0*num_violated_rows/denominator.num_rows END  AS pct_violated_rows, \r\n  denominator.num_rows as num_denominator_rows\r\nFROM\r\n(\r\n\tSELECT COUNT_BIG(*) AS num_violated_rows\r\n\tFROM\r\n\t(\r\n\t\tSELECT m.* \r\n\t\tFROM cdm_ibm_mdcd_v993.dbo.measurement m\r\n\t\t\r\n\t\tWHERE m.measurement_concept_id =  3013429\r\n\t\tAND m.unit_concept_id = 8554\r\n\t\tAND m.value_as_number IS NOT NULL\r\n\t\tAND m.value_as_number <      0.010\r\n\t) violated_rows\r\n) violated_row_count,\r\n( \r\n\tSELECT COUNT_BIG(*) AS num_rows\r\n\tFROM cdm_ibm_mdcd_v993.dbo.measurement m\r\n\t\r\n\tWHERE measurement_concept_id =  3013429\r\n\tAND unit_concept_id = 8554\r\n\tAND value_as_number IS NOT NULL\r\n) denominator\r\n;","CHECK_NAME":"plausibleValueLow","CHECK_LEVEL":"CONCEPT","CHECK_DESCRIPTION":"For the combination of CONCEPT_ID  3013429 (Basophils [#/volume] in Blood by Automated count) and UNIT_CONCEPT_ID 8554 (percent), the number and percent of records that have a value less than      0.010.","CDM_TABLE_NAME":"MEASUREMENT","CDM_FIELD_NAME":"MEASUREMENT_CONCEPT_ID","CONCEPT_ID":" 3013429","UNIT_CONCEPT_ID":"8554","SQL_FILE":"concept_plausible_value_low.sql","CATEGORY":"Plausibility","SUBCATEGORY":"Atemporal","CONTEXT":"Verification","checkId":1484,"FAILED":0,"THRESHOLD_VALUE":5,"_row":"18.359"},{"NUM_VIOLATED_ROWS":0,"PCT_VIOLATED_ROWS":0,"NUM_DENOMINATOR_ROWS":0,"EXECUTION_TIME":"3.723913 secs","QUERY_TEXT":"\r\n/*********\r\nCONCEPT LEVEL check:\r\nPLAUSIBLE_VALUE_LOW - find any MEASUREMENT records that have VALUE_AS_NUMBER with non-null value < plausible low value\r\n\r\nParameters used in this template:\r\ncdmDatabaseSchema = cdm_ibm_mdcd_v993.dbo\r\nconceptId =  3013429\r\nunitConceptId = 8647\r\nplausibleValueLow =      0.010\r\n\r\n**********/\r\n\r\n\r\nSELECT num_violated_rows, CASE WHEN denominator.num_rows = 0 THEN 0 ELSE 1.0*num_violated_rows/denominator.num_rows END  AS pct_violated_rows, \r\n  denominator.num_rows as num_denominator_rows\r\nFROM\r\n(\r\n\tSELECT COUNT_BIG(*) AS num_violated_rows\r\n\tFROM\r\n\t(\r\n\t\tSELECT m.* \r\n\t\tFROM cdm_ibm_mdcd_v993.dbo.measurement m\r\n\t\t\r\n\t\tWHERE m.measurement_concept_id =  3013429\r\n\t\tAND m.unit_concept_id = 8647\r\n\t\tAND m.value_as_number IS NOT NULL\r\n\t\tAND m.value_as_number <      0.010\r\n\t) violated_rows\r\n) violated_row_count,\r\n( \r\n\tSELECT COUNT_BIG(*) AS num_rows\r\n\tFROM cdm_ibm_mdcd_v993.dbo.measurement m\r\n\t\r\n\tWHERE measurement_concept_id =  3013429\r\n\tAND unit_concept_id = 8647\r\n\tAND value_as_number IS NOT NULL\r\n) denominator\r\n;","CHECK_NAME":"plausibleValueLow","CHECK_LEVEL":"CONCEPT","CHECK_DESCRIPTION":"For the combination of CONCEPT_ID  3013429 (Basophils [#/volume] in Blood by Automated count) and UNIT_CONCEPT_ID 8647 (per microliter), the number and percent of records that have a value less than      0.010.","CDM_TABLE_NAME":"MEASUREMENT","CDM_FIELD_NAME":"MEASUREMENT_CONCEPT_ID","CONCEPT_ID":" 3013429","UNIT_CONCEPT_ID":"8647","SQL_FILE":"concept_plausible_value_low.sql","CATEGORY":"Plausibility","SUBCATEGORY":"Atemporal","CONTEXT":"Verification","checkId":1485,"FAILED":0,"THRESHOLD_VALUE":5,"_row":"18.360"},{"NUM_VIOLATED_ROWS":0,"PCT_VIOLATED_ROWS":0,"NUM_DENOMINATOR_ROWS":0,"EXECUTION_TIME":"0.753975 secs","QUERY_TEXT":"\r\n/*********\r\nCONCEPT LEVEL check:\r\nPLAUSIBLE_VALUE_LOW - find any MEASUREMENT records that have VALUE_AS_NUMBER with non-null value < plausible low value\r\n\r\nParameters used in this template:\r\ncdmDatabaseSchema = cdm_ibm_mdcd_v993.dbo\r\nconceptId =  3013429\r\nunitConceptId = 8816\r\nplausibleValueLow =      0.010\r\n\r\n**********/\r\n\r\n\r\nSELECT num_violated_rows, CASE WHEN denominator.num_rows = 0 THEN 0 ELSE 1.0*num_violated_rows/denominator.num_rows END  AS pct_violated_rows, \r\n  denominator.num_rows as num_denominator_rows\r\nFROM\r\n(\r\n\tSELECT COUNT_BIG(*) AS num_violated_rows\r\n\tFROM\r\n\t(\r\n\t\tSELECT m.* \r\n\t\tFROM cdm_ibm_mdcd_v993.dbo.measurement m\r\n\t\t\r\n\t\tWHERE m.measurement_concept_id =  3013429\r\n\t\tAND m.unit_concept_id = 8816\r\n\t\tAND m.value_as_number IS NOT NULL\r\n\t\tAND m.value_as_number <      0.010\r\n\t) violated_rows\r\n) violated_row_count,\r\n( \r\n\tSELECT COUNT_BIG(*) AS num_rows\r\n\tFROM cdm_ibm_mdcd_v993.dbo.measurement m\r\n\t\r\n\tWHERE measurement_concept_id =  3013429\r\n\tAND unit_concept_id = 8816\r\n\tAND value_as_number IS NOT NULL\r\n) denominator\r\n;","CHECK_NAME":"plausibleValueLow","CHECK_LEVEL":"CONCEPT","CHECK_DESCRIPTION":"For the combination of CONCEPT_ID  3013429 (Basophils [#/volume] in Blood by Automated count) and UNIT_CONCEPT_ID 8816 (million per milliliter), the number and percent of records that have a value less than      0.010.","CDM_TABLE_NAME":"MEASUREMENT","CDM_FIELD_NAME":"MEASUREMENT_CONCEPT_ID","CONCEPT_ID":" 3013429","UNIT_CONCEPT_ID":"8816","SQL_FILE":"concept_plausible_value_low.sql","CATEGORY":"Plausibility","SUBCATEGORY":"Atemporal","CONTEXT":"Verification","checkId":1486,"FAILED":0,"THRESHOLD_VALUE":5,"_row":"18.361"},{"NUM_VIOLATED_ROWS":0,"PCT_VIOLATED_ROWS":0,"NUM_DENOMINATOR_ROWS":0,"EXECUTION_TIME":"0.718973 secs","QUERY_TEXT":"\r\n/*********\r\nCONCEPT LEVEL check:\r\nPLAUSIBLE_VALUE_LOW - find any MEASUREMENT records that have VALUE_AS_NUMBER with non-null value < plausible low value\r\n\r\nParameters used in this template:\r\ncdmDatabaseSchema = cdm_ibm_mdcd_v993.dbo\r\nconceptId =  3013429\r\nunitConceptId = 8848\r\nplausibleValueLow =      0.010\r\n\r\n**********/\r\n\r\n\r\nSELECT num_violated_rows, CASE WHEN denominator.num_rows = 0 THEN 0 ELSE 1.0*num_violated_rows/denominator.num_rows END  AS pct_violated_rows, \r\n  denominator.num_rows as num_denominator_rows\r\nFROM\r\n(\r\n\tSELECT COUNT_BIG(*) AS num_violated_rows\r\n\tFROM\r\n\t(\r\n\t\tSELECT m.* \r\n\t\tFROM cdm_ibm_mdcd_v993.dbo.measurement m\r\n\t\t\r\n\t\tWHERE m.measurement_concept_id =  3013429\r\n\t\tAND m.unit_concept_id = 8848\r\n\t\tAND m.value_as_number IS NOT NULL\r\n\t\tAND m.value_as_number <      0.010\r\n\t) violated_rows\r\n) violated_row_count,\r\n( \r\n\tSELECT COUNT_BIG(*) AS num_rows\r\n\tFROM cdm_ibm_mdcd_v993.dbo.measurement m\r\n\t\r\n\tWHERE measurement_concept_id =  3013429\r\n\tAND unit_concept_id = 8848\r\n\tAND value_as_number IS NOT NULL\r\n) denominator\r\n;","CHECK_NAME":"plausibleValueLow","CHECK_LEVEL":"CONCEPT","CHECK_DESCRIPTION":"For the combination of CONCEPT_ID  3013429 (Basophils [#/volume] in Blood by Automated count) and UNIT_CONCEPT_ID 8848 (thousand per microliter), the number and percent of records that have a value less than      0.010.","CDM_TABLE_NAME":"MEASUREMENT","CDM_FIELD_NAME":"MEASUREMENT_CONCEPT_ID","CONCEPT_ID":" 3013429","UNIT_CONCEPT_ID":"8848","SQL_FILE":"concept_plausible_value_low.sql","CATEGORY":"Plausibility","SUBCATEGORY":"Atemporal","CONTEXT":"Verification","checkId":1487,"FAILED":0,"THRESHOLD_VALUE":5,"_row":"18.362"},{"NUM_VIOLATED_ROWS":0,"PCT_VIOLATED_ROWS":0,"NUM_DENOMINATOR_ROWS":0,"EXECUTION_TIME":"0.984980 secs","QUERY_TEXT":"\r\n/*********\r\nCONCEPT LEVEL check:\r\nPLAUSIBLE_VALUE_LOW - find any MEASUREMENT records that have VALUE_AS_NUMBER with non-null value < plausible low value\r\n\r\nParameters used in this template:\r\ncdmDatabaseSchema = cdm_ibm_mdcd_v993.dbo\r\nconceptId =  3013429\r\nunitConceptId = 8961\r\nplausibleValueLow =      0.010\r\n\r\n**********/\r\n\r\n\r\nSELECT num_violated_rows, CASE WHEN denominator.num_rows = 0 THEN 0 ELSE 1.0*num_violated_rows/denominator.num_rows END  AS pct_violated_rows, \r\n  denominator.num_rows as num_denominator_rows\r\nFROM\r\n(\r\n\tSELECT COUNT_BIG(*) AS num_violated_rows\r\n\tFROM\r\n\t(\r\n\t\tSELECT m.* \r\n\t\tFROM cdm_ibm_mdcd_v993.dbo.measurement m\r\n\t\t\r\n\t\tWHERE m.measurement_concept_id =  3013429\r\n\t\tAND m.unit_concept_id = 8961\r\n\t\tAND m.value_as_number IS NOT NULL\r\n\t\tAND m.value_as_number <      0.010\r\n\t) violated_rows\r\n) violated_row_count,\r\n( \r\n\tSELECT COUNT_BIG(*) AS num_rows\r\n\tFROM cdm_ibm_mdcd_v993.dbo.measurement m\r\n\t\r\n\tWHERE measurement_concept_id =  3013429\r\n\tAND unit_concept_id = 8961\r\n\tAND value_as_number IS NOT NULL\r\n) denominator\r\n;","CHECK_NAME":"plausibleValueLow","CHECK_LEVEL":"CONCEPT","CHECK_DESCRIPTION":"For the combination of CONCEPT_ID  3013429 (Basophils [#/volume] in Blood by Automated count) and UNIT_CONCEPT_ID 8961 (thousand per cubic millimeter), the number and percent of records that have a value less than      0.010.","CDM_TABLE_NAME":"MEASUREMENT","CDM_FIELD_NAME":"MEASUREMENT_CONCEPT_ID","CONCEPT_ID":" 3013429","UNIT_CONCEPT_ID":"8961","SQL_FILE":"concept_plausible_value_low.sql","CATEGORY":"Plausibility","SUBCATEGORY":"Atemporal","CONTEXT":"Verification","checkId":1488,"FAILED":0,"THRESHOLD_VALUE":5,"_row":"18.363"},{"NUM_VIOLATED_ROWS":0,"PCT_VIOLATED_ROWS":0,"NUM_DENOMINATOR_ROWS":0,"EXECUTION_TIME":"0.582990 secs","QUERY_TEXT":"\r\n/*********\r\nCONCEPT LEVEL check:\r\nPLAUSIBLE_VALUE_LOW - find any MEASUREMENT records that have VALUE_AS_NUMBER with non-null value < plausible low value\r\n\r\nParameters used in this template:\r\ncdmDatabaseSchema = cdm_ibm_mdcd_v993.dbo\r\nconceptId =  3013429\r\nunitConceptId = 9254\r\nplausibleValueLow =      0.010\r\n\r\n**********/\r\n\r\n\r\nSELECT num_violated_rows, CASE WHEN denominator.num_rows = 0 THEN 0 ELSE 1.0*num_violated_rows/denominator.num_rows END  AS pct_violated_rows, \r\n  denominator.num_rows as num_denominator_rows\r\nFROM\r\n(\r\n\tSELECT COUNT_BIG(*) AS num_violated_rows\r\n\tFROM\r\n\t(\r\n\t\tSELECT m.* \r\n\t\tFROM cdm_ibm_mdcd_v993.dbo.measurement m\r\n\t\t\r\n\t\tWHERE m.measurement_concept_id =  3013429\r\n\t\tAND m.unit_concept_id = 9254\r\n\t\tAND m.value_as_number IS NOT NULL\r\n\t\tAND m.value_as_number <      0.010\r\n\t) violated_rows\r\n) violated_row_count,\r\n( \r\n\tSELECT COUNT_BIG(*) AS num_rows\r\n\tFROM cdm_ibm_mdcd_v993.dbo.measurement m\r\n\t\r\n\tWHERE measurement_concept_id =  3013429\r\n\tAND unit_concept_id = 9254\r\n\tAND value_as_number IS NOT NULL\r\n) denominator\r\n;","CHECK_NAME":"plausibleValueLow","CHECK_LEVEL":"CONCEPT","CHECK_DESCRIPTION":"For the combination of CONCEPT_ID  3013429 (Basophils [#/volume] in Blood by Automated count) and UNIT_CONCEPT_ID 9254 (per liter), the number and percent of records that have a value less than      0.010.","CDM_TABLE_NAME":"MEASUREMENT","CDM_FIELD_NAME":"MEASUREMENT_CONCEPT_ID","CONCEPT_ID":" 3013429","UNIT_CONCEPT_ID":"9254","SQL_FILE":"concept_plausible_value_low.sql","CATEGORY":"Plausibility","SUBCATEGORY":"Atemporal","CONTEXT":"Verification","checkId":1489,"FAILED":0,"THRESHOLD_VALUE":5,"_row":"18.364"},{"NUM_VIOLATED_ROWS":0,"PCT_VIOLATED_ROWS":0,"NUM_DENOMINATOR_ROWS":0,"EXECUTION_TIME":"1.672958 secs","QUERY_TEXT":"\r\n/*********\r\nCONCEPT LEVEL check:\r\nPLAUSIBLE_VALUE_LOW - find any MEASUREMENT records that have VALUE_AS_NUMBER with non-null value < plausible low value\r\n\r\nParameters used in this template:\r\ncdmDatabaseSchema = cdm_ibm_mdcd_v993.dbo\r\nconceptId =  3013429\r\nunitConceptId = 9435\r\nplausibleValueLow =      0.010\r\n\r\n**********/\r\n\r\n\r\nSELECT num_violated_rows, CASE WHEN denominator.num_rows = 0 THEN 0 ELSE 1.0*num_violated_rows/denominator.num_rows END  AS pct_violated_rows, \r\n  denominator.num_rows as num_denominator_rows\r\nFROM\r\n(\r\n\tSELECT COUNT_BIG(*) AS num_violated_rows\r\n\tFROM\r\n\t(\r\n\t\tSELECT m.* \r\n\t\tFROM cdm_ibm_mdcd_v993.dbo.measurement m\r\n\t\t\r\n\t\tWHERE m.measurement_concept_id =  3013429\r\n\t\tAND m.unit_concept_id = 9435\r\n\t\tAND m.value_as_number IS NOT NULL\r\n\t\tAND m.value_as_number <      0.010\r\n\t) violated_rows\r\n) violated_row_count,\r\n( \r\n\tSELECT COUNT_BIG(*) AS num_rows\r\n\tFROM cdm_ibm_mdcd_v993.dbo.measurement m\r\n\t\r\n\tWHERE measurement_concept_id =  3013429\r\n\tAND unit_concept_id = 9435\r\n\tAND value_as_number IS NOT NULL\r\n) denominator\r\n;","CHECK_NAME":"plausibleValueLow","CHECK_LEVEL":"CONCEPT","CHECK_DESCRIPTION":"For the combination of CONCEPT_ID  3013429 (Basophils [#/volume] in Blood by Automated count) and UNIT_CONCEPT_ID 9435 (thousand per liter), the number and percent of records that have a value less than      0.010.","CDM_TABLE_NAME":"MEASUREMENT","CDM_FIELD_NAME":"MEASUREMENT_CONCEPT_ID","CONCEPT_ID":" 3013429","UNIT_CONCEPT_ID":"9435","SQL_FILE":"concept_plausible_value_low.sql","CATEGORY":"Plausibility","SUBCATEGORY":"Atemporal","CONTEXT":"Verification","checkId":1490,"FAILED":0,"THRESHOLD_VALUE":5,"_row":"18.365"},{"NUM_VIOLATED_ROWS":0,"PCT_VIOLATED_ROWS":0,"NUM_DENOMINATOR_ROWS":0,"EXECUTION_TIME":"7.258809 secs","QUERY_TEXT":"\r\n/*********\r\nCONCEPT LEVEL check:\r\nPLAUSIBLE_VALUE_LOW - find any MEASUREMENT records that have VALUE_AS_NUMBER with non-null value < plausible low value\r\n\r\nParameters used in this template:\r\ncdmDatabaseSchema = cdm_ibm_mdcd_v993.dbo\r\nconceptId =  3013429\r\nunitConceptId = 9436\r\nplausibleValueLow =      0.010\r\n\r\n**********/\r\n\r\n\r\nSELECT num_violated_rows, CASE WHEN denominator.num_rows = 0 THEN 0 ELSE 1.0*num_violated_rows/denominator.num_rows END  AS pct_violated_rows, \r\n  denominator.num_rows as num_denominator_rows\r\nFROM\r\n(\r\n\tSELECT COUNT_BIG(*) AS num_violated_rows\r\n\tFROM\r\n\t(\r\n\t\tSELECT m.* \r\n\t\tFROM cdm_ibm_mdcd_v993.dbo.measurement m\r\n\t\t\r\n\t\tWHERE m.measurement_concept_id =  3013429\r\n\t\tAND m.unit_concept_id = 9436\r\n\t\tAND m.value_as_number IS NOT NULL\r\n\t\tAND m.value_as_number <      0.010\r\n\t) violated_rows\r\n) violated_row_count,\r\n( \r\n\tSELECT COUNT_BIG(*) AS num_rows\r\n\tFROM cdm_ibm_mdcd_v993.dbo.measurement m\r\n\t\r\n\tWHERE measurement_concept_id =  3013429\r\n\tAND unit_concept_id = 9436\r\n\tAND value_as_number IS NOT NULL\r\n) denominator\r\n;","CHECK_NAME":"plausibleValueLow","CHECK_LEVEL":"CONCEPT","CHECK_DESCRIPTION":"For the combination of CONCEPT_ID  3013429 (Basophils [#/volume] in Blood by Automated count) and UNIT_CONCEPT_ID 9436 (thousand per milliliter), the number and percent of records that have a value less than      0.010.","CDM_TABLE_NAME":"MEASUREMENT","CDM_FIELD_NAME":"MEASUREMENT_CONCEPT_ID","CONCEPT_ID":" 3013429","UNIT_CONCEPT_ID":"9436","SQL_FILE":"concept_plausible_value_low.sql","CATEGORY":"Plausibility","SUBCATEGORY":"Atemporal","CONTEXT":"Verification","checkId":1491,"FAILED":0,"THRESHOLD_VALUE":5,"_row":"18.366"},{"NUM_VIOLATED_ROWS":0,"PCT_VIOLATED_ROWS":0,"NUM_DENOMINATOR_ROWS":0,"EXECUTION_TIME":"6.977814 secs","QUERY_TEXT":"\r\n/*********\r\nCONCEPT LEVEL check:\r\nPLAUSIBLE_VALUE_LOW - find any MEASUREMENT records that have VALUE_AS_NUMBER with non-null value < plausible low value\r\n\r\nParameters used in this template:\r\ncdmDatabaseSchema = cdm_ibm_mdcd_v993.dbo\r\nconceptId =  3013429\r\nunitConceptId = 9444\r\nplausibleValueLow =      0.010\r\n\r\n**********/\r\n\r\n\r\nSELECT num_violated_rows, CASE WHEN denominator.num_rows = 0 THEN 0 ELSE 1.0*num_violated_rows/denominator.num_rows END  AS pct_violated_rows, \r\n  denominator.num_rows as num_denominator_rows\r\nFROM\r\n(\r\n\tSELECT COUNT_BIG(*) AS num_violated_rows\r\n\tFROM\r\n\t(\r\n\t\tSELECT m.* \r\n\t\tFROM cdm_ibm_mdcd_v993.dbo.measurement m\r\n\t\t\r\n\t\tWHERE m.measurement_concept_id =  3013429\r\n\t\tAND m.unit_concept_id = 9444\r\n\t\tAND m.value_as_number IS NOT NULL\r\n\t\tAND m.value_as_number <      0.010\r\n\t) violated_rows\r\n) violated_row_count,\r\n( \r\n\tSELECT COUNT_BIG(*) AS num_rows\r\n\tFROM cdm_ibm_mdcd_v993.dbo.measurement m\r\n\t\r\n\tWHERE measurement_concept_id =  3013429\r\n\tAND unit_concept_id = 9444\r\n\tAND value_as_number IS NOT NULL\r\n) denominator\r\n;","CHECK_NAME":"plausibleValueLow","CHECK_LEVEL":"CONCEPT","CHECK_DESCRIPTION":"For the combination of CONCEPT_ID  3013429 (Basophils [#/volume] in Blood by Automated count) and UNIT_CONCEPT_ID 9444 (billion per liter), the number and percent of records that have a value less than      0.010.","CDM_TABLE_NAME":"MEASUREMENT","CDM_FIELD_NAME":"MEASUREMENT_CONCEPT_ID","CONCEPT_ID":" 3013429","UNIT_CONCEPT_ID":"9444","SQL_FILE":"concept_plausible_value_low.sql","CATEGORY":"Plausibility","SUBCATEGORY":"Atemporal","CONTEXT":"Verification","checkId":1492,"FAILED":0,"THRESHOLD_VALUE":5,"_row":"18.367"},{"NUM_VIOLATED_ROWS":0,"PCT_VIOLATED_ROWS":0,"NUM_DENOMINATOR_ROWS":0,"EXECUTION_TIME":"5.878847 secs","QUERY_TEXT":"\r\n/*********\r\nCONCEPT LEVEL check:\r\nPLAUSIBLE_VALUE_LOW - find any MEASUREMENT records that have VALUE_AS_NUMBER with non-null value < plausible low value\r\n\r\nParameters used in this template:\r\ncdmDatabaseSchema = cdm_ibm_mdcd_v993.dbo\r\nconceptId =  3013466\r\nunitConceptId = 8555\r\nplausibleValueLow =     18.000\r\n\r\n**********/\r\n\r\n\r\nSELECT num_violated_rows, CASE WHEN denominator.num_rows = 0 THEN 0 ELSE 1.0*num_violated_rows/denominator.num_rows END  AS pct_violated_rows, \r\n  denominator.num_rows as num_denominator_rows\r\nFROM\r\n(\r\n\tSELECT COUNT_BIG(*) AS num_violated_rows\r\n\tFROM\r\n\t(\r\n\t\tSELECT m.* \r\n\t\tFROM cdm_ibm_mdcd_v993.dbo.measurement m\r\n\t\t\r\n\t\tWHERE m.measurement_concept_id =  3013466\r\n\t\tAND m.unit_concept_id = 8555\r\n\t\tAND m.value_as_number IS NOT NULL\r\n\t\tAND m.value_as_number <     18.000\r\n\t) violated_rows\r\n) violated_row_count,\r\n( \r\n\tSELECT COUNT_BIG(*) AS num_rows\r\n\tFROM cdm_ibm_mdcd_v993.dbo.measurement m\r\n\t\r\n\tWHERE measurement_concept_id =  3013466\r\n\tAND unit_concept_id = 8555\r\n\tAND value_as_number IS NOT NULL\r\n) denominator\r\n;","CHECK_NAME":"plausibleValueLow","CHECK_LEVEL":"CONCEPT","CHECK_DESCRIPTION":"For the combination of CONCEPT_ID  3013466 (aPTT in Blood by Coagulation assay) and UNIT_CONCEPT_ID 8555 (second), the number and percent of records that have a value less than     18.000.","CDM_TABLE_NAME":"MEASUREMENT","CDM_FIELD_NAME":"MEASUREMENT_CONCEPT_ID","CONCEPT_ID":" 3013466","UNIT_CONCEPT_ID":"8555","SQL_FILE":"concept_plausible_value_low.sql","CATEGORY":"Plausibility","SUBCATEGORY":"Atemporal","CONTEXT":"Verification","checkId":1493,"FAILED":0,"THRESHOLD_VALUE":5,"_row":"18.368"},{"NUM_VIOLATED_ROWS":0,"PCT_VIOLATED_ROWS":0,"NUM_DENOMINATOR_ROWS":0,"EXECUTION_TIME":"0.856973 secs","QUERY_TEXT":"\r\n/*********\r\nCONCEPT LEVEL check:\r\nPLAUSIBLE_VALUE_LOW - find any MEASUREMENT records that have VALUE_AS_NUMBER with non-null value < plausible low value\r\n\r\nParameters used in this template:\r\ncdmDatabaseSchema = cdm_ibm_mdcd_v993.dbo\r\nconceptId =  3013603\r\nunitConceptId = 8748\r\nplausibleValueLow =      0.000\r\n\r\n**********/\r\n\r\n\r\nSELECT num_violated_rows, CASE WHEN denominator.num_rows = 0 THEN 0 ELSE 1.0*num_violated_rows/denominator.num_rows END  AS pct_violated_rows, \r\n  denominator.num_rows as num_denominator_rows\r\nFROM\r\n(\r\n\tSELECT COUNT_BIG(*) AS num_violated_rows\r\n\tFROM\r\n\t(\r\n\t\tSELECT m.* \r\n\t\tFROM cdm_ibm_mdcd_v993.dbo.measurement m\r\n\t\t\r\n\t\tWHERE m.measurement_concept_id =  3013603\r\n\t\tAND m.unit_concept_id = 8748\r\n\t\tAND m.value_as_number IS NOT NULL\r\n\t\tAND m.value_as_number <      0.000\r\n\t) violated_rows\r\n) violated_row_count,\r\n( \r\n\tSELECT COUNT_BIG(*) AS num_rows\r\n\tFROM cdm_ibm_mdcd_v993.dbo.measurement m\r\n\t\r\n\tWHERE measurement_concept_id =  3013603\r\n\tAND unit_concept_id = 8748\r\n\tAND value_as_number IS NOT NULL\r\n) denominator\r\n;","CHECK_NAME":"plausibleValueLow","CHECK_LEVEL":"CONCEPT","CHECK_DESCRIPTION":"For the combination of CONCEPT_ID  3013603 (Prostate specific Ag [Mass/volume] in Serum or Plasma) and UNIT_CONCEPT_ID 8748 (microgram per liter), the number and percent of records that have a value less than      0.000.","CDM_TABLE_NAME":"MEASUREMENT","CDM_FIELD_NAME":"MEASUREMENT_CONCEPT_ID","CONCEPT_ID":" 3013603","UNIT_CONCEPT_ID":"8748","SQL_FILE":"concept_plausible_value_low.sql","CATEGORY":"Plausibility","SUBCATEGORY":"Atemporal","CONTEXT":"Verification","checkId":1494,"FAILED":0,"THRESHOLD_VALUE":5,"_row":"18.369"},{"NUM_VIOLATED_ROWS":0,"PCT_VIOLATED_ROWS":0,"NUM_DENOMINATOR_ROWS":0,"EXECUTION_TIME":"0.628950 secs","QUERY_TEXT":"\r\n/*********\r\nCONCEPT LEVEL check:\r\nPLAUSIBLE_VALUE_LOW - find any MEASUREMENT records that have VALUE_AS_NUMBER with non-null value < plausible low value\r\n\r\nParameters used in this template:\r\ncdmDatabaseSchema = cdm_ibm_mdcd_v993.dbo\r\nconceptId =  3013603\r\nunitConceptId = 8817\r\nplausibleValueLow =      0.000\r\n\r\n**********/\r\n\r\n\r\nSELECT num_violated_rows, CASE WHEN denominator.num_rows = 0 THEN 0 ELSE 1.0*num_violated_rows/denominator.num_rows END  AS pct_violated_rows, \r\n  denominator.num_rows as num_denominator_rows\r\nFROM\r\n(\r\n\tSELECT COUNT_BIG(*) AS num_violated_rows\r\n\tFROM\r\n\t(\r\n\t\tSELECT m.* \r\n\t\tFROM cdm_ibm_mdcd_v993.dbo.measurement m\r\n\t\t\r\n\t\tWHERE m.measurement_concept_id =  3013603\r\n\t\tAND m.unit_concept_id = 8817\r\n\t\tAND m.value_as_number IS NOT NULL\r\n\t\tAND m.value_as_number <      0.000\r\n\t) violated_rows\r\n) violated_row_count,\r\n( \r\n\tSELECT COUNT_BIG(*) AS num_rows\r\n\tFROM cdm_ibm_mdcd_v993.dbo.measurement m\r\n\t\r\n\tWHERE measurement_concept_id =  3013603\r\n\tAND unit_concept_id = 8817\r\n\tAND value_as_number IS NOT NULL\r\n) denominator\r\n;","CHECK_NAME":"plausibleValueLow","CHECK_LEVEL":"CONCEPT","CHECK_DESCRIPTION":"For the combination of CONCEPT_ID  3013603 (Prostate specific Ag [Mass/volume] in Serum or Plasma) and UNIT_CONCEPT_ID 8817 (nanogram per deciliter), the number and percent of records that have a value less than      0.000.","CDM_TABLE_NAME":"MEASUREMENT","CDM_FIELD_NAME":"MEASUREMENT_CONCEPT_ID","CONCEPT_ID":" 3013603","UNIT_CONCEPT_ID":"8817","SQL_FILE":"concept_plausible_value_low.sql","CATEGORY":"Plausibility","SUBCATEGORY":"Atemporal","CONTEXT":"Verification","checkId":1495,"FAILED":0,"THRESHOLD_VALUE":5,"_row":"18.370"},{"NUM_VIOLATED_ROWS":0,"PCT_VIOLATED_ROWS":0,"NUM_DENOMINATOR_ROWS":0,"EXECUTION_TIME":"0.634976 secs","QUERY_TEXT":"\r\n/*********\r\nCONCEPT LEVEL check:\r\nPLAUSIBLE_VALUE_LOW - find any MEASUREMENT records that have VALUE_AS_NUMBER with non-null value < plausible low value\r\n\r\nParameters used in this template:\r\ncdmDatabaseSchema = cdm_ibm_mdcd_v993.dbo\r\nconceptId =  3013603\r\nunitConceptId = 8842\r\nplausibleValueLow =      0.000\r\n\r\n**********/\r\n\r\n\r\nSELECT num_violated_rows, CASE WHEN denominator.num_rows = 0 THEN 0 ELSE 1.0*num_violated_rows/denominator.num_rows END  AS pct_violated_rows, \r\n  denominator.num_rows as num_denominator_rows\r\nFROM\r\n(\r\n\tSELECT COUNT_BIG(*) AS num_violated_rows\r\n\tFROM\r\n\t(\r\n\t\tSELECT m.* \r\n\t\tFROM cdm_ibm_mdcd_v993.dbo.measurement m\r\n\t\t\r\n\t\tWHERE m.measurement_concept_id =  3013603\r\n\t\tAND m.unit_concept_id = 8842\r\n\t\tAND m.value_as_number IS NOT NULL\r\n\t\tAND m.value_as_number <      0.000\r\n\t) violated_rows\r\n) violated_row_count,\r\n( \r\n\tSELECT COUNT_BIG(*) AS num_rows\r\n\tFROM cdm_ibm_mdcd_v993.dbo.measurement m\r\n\t\r\n\tWHERE measurement_concept_id =  3013603\r\n\tAND unit_concept_id = 8842\r\n\tAND value_as_number IS NOT NULL\r\n) denominator\r\n;","CHECK_NAME":"plausibleValueLow","CHECK_LEVEL":"CONCEPT","CHECK_DESCRIPTION":"For the combination of CONCEPT_ID  3013603 (Prostate specific Ag [Mass/volume] in Serum or Plasma) and UNIT_CONCEPT_ID 8842 (nanogram per milliliter), the number and percent of records that have a value less than      0.000.","CDM_TABLE_NAME":"MEASUREMENT","CDM_FIELD_NAME":"MEASUREMENT_CONCEPT_ID","CONCEPT_ID":" 3013603","UNIT_CONCEPT_ID":"8842","SQL_FILE":"concept_plausible_value_low.sql","CATEGORY":"Plausibility","SUBCATEGORY":"Atemporal","CONTEXT":"Verification","checkId":1496,"FAILED":0,"THRESHOLD_VALUE":5,"_row":"18.371"},{"NUM_VIOLATED_ROWS":0,"PCT_VIOLATED_ROWS":0,"NUM_DENOMINATOR_ROWS":0,"EXECUTION_TIME":"0.520990 secs","QUERY_TEXT":"\r\n/*********\r\nCONCEPT LEVEL check:\r\nPLAUSIBLE_VALUE_LOW - find any MEASUREMENT records that have VALUE_AS_NUMBER with non-null value < plausible low value\r\n\r\nParameters used in this template:\r\ncdmDatabaseSchema = cdm_ibm_mdcd_v993.dbo\r\nconceptId =  3013604\r\nunitConceptId = 8840\r\nplausibleValueLow =      1.000\r\n\r\n**********/\r\n\r\n\r\nSELECT num_violated_rows, CASE WHEN denominator.num_rows = 0 THEN 0 ELSE 1.0*num_violated_rows/denominator.num_rows END  AS pct_violated_rows, \r\n  denominator.num_rows as num_denominator_rows\r\nFROM\r\n(\r\n\tSELECT COUNT_BIG(*) AS num_violated_rows\r\n\tFROM\r\n\t(\r\n\t\tSELECT m.* \r\n\t\tFROM cdm_ibm_mdcd_v993.dbo.measurement m\r\n\t\t\r\n\t\tWHERE m.measurement_concept_id =  3013604\r\n\t\tAND m.unit_concept_id = 8840\r\n\t\tAND m.value_as_number IS NOT NULL\r\n\t\tAND m.value_as_number <      1.000\r\n\t) violated_rows\r\n) violated_row_count,\r\n( \r\n\tSELECT COUNT_BIG(*) AS num_rows\r\n\tFROM cdm_ibm_mdcd_v993.dbo.measurement m\r\n\t\r\n\tWHERE measurement_concept_id =  3013604\r\n\tAND unit_concept_id = 8840\r\n\tAND value_as_number IS NOT NULL\r\n) denominator\r\n;","CHECK_NAME":"plausibleValueLow","CHECK_LEVEL":"CONCEPT","CHECK_DESCRIPTION":"For the combination of CONCEPT_ID  3013604 (Glucose [Mass/volume] in Serum or Plasma --30 minutes post 75 g glucose PO) and UNIT_CONCEPT_ID 8840 (milligram per deciliter), the number and percent of records that have a value less than      1.000.","CDM_TABLE_NAME":"MEASUREMENT","CDM_FIELD_NAME":"MEASUREMENT_CONCEPT_ID","CONCEPT_ID":" 3013604","UNIT_CONCEPT_ID":"8840","SQL_FILE":"concept_plausible_value_low.sql","CATEGORY":"Plausibility","SUBCATEGORY":"Atemporal","CONTEXT":"Verification","checkId":1497,"FAILED":0,"THRESHOLD_VALUE":5,"_row":"18.372"},{"NUM_VIOLATED_ROWS":0,"PCT_VIOLATED_ROWS":0,"NUM_DENOMINATOR_ROWS":0,"EXECUTION_TIME":"0.565972 secs","QUERY_TEXT":"\r\n/*********\r\nCONCEPT LEVEL check:\r\nPLAUSIBLE_VALUE_LOW - find any MEASUREMENT records that have VALUE_AS_NUMBER with non-null value < plausible low value\r\n\r\nParameters used in this template:\r\ncdmDatabaseSchema = cdm_ibm_mdcd_v993.dbo\r\nconceptId =  3013650\r\nunitConceptId = 8647\r\nplausibleValueLow =      1.000\r\n\r\n**********/\r\n\r\n\r\nSELECT num_violated_rows, CASE WHEN denominator.num_rows = 0 THEN 0 ELSE 1.0*num_violated_rows/denominator.num_rows END  AS pct_violated_rows, \r\n  denominator.num_rows as num_denominator_rows\r\nFROM\r\n(\r\n\tSELECT COUNT_BIG(*) AS num_violated_rows\r\n\tFROM\r\n\t(\r\n\t\tSELECT m.* \r\n\t\tFROM cdm_ibm_mdcd_v993.dbo.measurement m\r\n\t\t\r\n\t\tWHERE m.measurement_concept_id =  3013650\r\n\t\tAND m.unit_concept_id = 8647\r\n\t\tAND m.value_as_number IS NOT NULL\r\n\t\tAND m.value_as_number <      1.000\r\n\t) violated_rows\r\n) violated_row_count,\r\n( \r\n\tSELECT COUNT_BIG(*) AS num_rows\r\n\tFROM cdm_ibm_mdcd_v993.dbo.measurement m\r\n\t\r\n\tWHERE measurement_concept_id =  3013650\r\n\tAND unit_concept_id = 8647\r\n\tAND value_as_number IS NOT NULL\r\n) denominator\r\n;","CHECK_NAME":"plausibleValueLow","CHECK_LEVEL":"CONCEPT","CHECK_DESCRIPTION":"For the combination of CONCEPT_ID  3013650 (Neutrophils [#/volume] in Blood by Automated count) and UNIT_CONCEPT_ID 8647 (per microliter), the number and percent of records that have a value less than      1.000.","CDM_TABLE_NAME":"MEASUREMENT","CDM_FIELD_NAME":"MEASUREMENT_CONCEPT_ID","CONCEPT_ID":" 3013650","UNIT_CONCEPT_ID":"8647","SQL_FILE":"concept_plausible_value_low.sql","CATEGORY":"Plausibility","SUBCATEGORY":"Atemporal","CONTEXT":"Verification","checkId":1498,"FAILED":0,"THRESHOLD_VALUE":5,"_row":"18.373"},{"NUM_VIOLATED_ROWS":0,"PCT_VIOLATED_ROWS":0,"NUM_DENOMINATOR_ROWS":0,"EXECUTION_TIME":"0.590990 secs","QUERY_TEXT":"\r\n/*********\r\nCONCEPT LEVEL check:\r\nPLAUSIBLE_VALUE_LOW - find any MEASUREMENT records that have VALUE_AS_NUMBER with non-null value < plausible low value\r\n\r\nParameters used in this template:\r\ncdmDatabaseSchema = cdm_ibm_mdcd_v993.dbo\r\nconceptId =  3013650\r\nunitConceptId = 8848\r\nplausibleValueLow =      0.010\r\n\r\n**********/\r\n\r\n\r\nSELECT num_violated_rows, CASE WHEN denominator.num_rows = 0 THEN 0 ELSE 1.0*num_violated_rows/denominator.num_rows END  AS pct_violated_rows, \r\n  denominator.num_rows as num_denominator_rows\r\nFROM\r\n(\r\n\tSELECT COUNT_BIG(*) AS num_violated_rows\r\n\tFROM\r\n\t(\r\n\t\tSELECT m.* \r\n\t\tFROM cdm_ibm_mdcd_v993.dbo.measurement m\r\n\t\t\r\n\t\tWHERE m.measurement_concept_id =  3013650\r\n\t\tAND m.unit_concept_id = 8848\r\n\t\tAND m.value_as_number IS NOT NULL\r\n\t\tAND m.value_as_number <      0.010\r\n\t) violated_rows\r\n) violated_row_count,\r\n( \r\n\tSELECT COUNT_BIG(*) AS num_rows\r\n\tFROM cdm_ibm_mdcd_v993.dbo.measurement m\r\n\t\r\n\tWHERE measurement_concept_id =  3013650\r\n\tAND unit_concept_id = 8848\r\n\tAND value_as_number IS NOT NULL\r\n) denominator\r\n;","CHECK_NAME":"plausibleValueLow","CHECK_LEVEL":"CONCEPT","CHECK_DESCRIPTION":"For the combination of CONCEPT_ID  3013650 (Neutrophils [#/volume] in Blood by Automated count) and UNIT_CONCEPT_ID 8848 (thousand per microliter), the number and percent of records that have a value less than      0.010.","CDM_TABLE_NAME":"MEASUREMENT","CDM_FIELD_NAME":"MEASUREMENT_CONCEPT_ID","CONCEPT_ID":" 3013650","UNIT_CONCEPT_ID":"8848","SQL_FILE":"concept_plausible_value_low.sql","CATEGORY":"Plausibility","SUBCATEGORY":"Atemporal","CONTEXT":"Verification","checkId":1499,"FAILED":0,"THRESHOLD_VALUE":5,"_row":"18.374"},{"NUM_VIOLATED_ROWS":0,"PCT_VIOLATED_ROWS":0,"NUM_DENOMINATOR_ROWS":0,"EXECUTION_TIME":"0.590983 secs","QUERY_TEXT":"\r\n/*********\r\nCONCEPT LEVEL check:\r\nPLAUSIBLE_VALUE_LOW - find any MEASUREMENT records that have VALUE_AS_NUMBER with non-null value < plausible low value\r\n\r\nParameters used in this template:\r\ncdmDatabaseSchema = cdm_ibm_mdcd_v993.dbo\r\nconceptId =  3013650\r\nunitConceptId = 8961\r\nplausibleValueLow =      0.010\r\n\r\n**********/\r\n\r\n\r\nSELECT num_violated_rows, CASE WHEN denominator.num_rows = 0 THEN 0 ELSE 1.0*num_violated_rows/denominator.num_rows END  AS pct_violated_rows, \r\n  denominator.num_rows as num_denominator_rows\r\nFROM\r\n(\r\n\tSELECT COUNT_BIG(*) AS num_violated_rows\r\n\tFROM\r\n\t(\r\n\t\tSELECT m.* \r\n\t\tFROM cdm_ibm_mdcd_v993.dbo.measurement m\r\n\t\t\r\n\t\tWHERE m.measurement_concept_id =  3013650\r\n\t\tAND m.unit_concept_id = 8961\r\n\t\tAND m.value_as_number IS NOT NULL\r\n\t\tAND m.value_as_number <      0.010\r\n\t) violated_rows\r\n) violated_row_count,\r\n( \r\n\tSELECT COUNT_BIG(*) AS num_rows\r\n\tFROM cdm_ibm_mdcd_v993.dbo.measurement m\r\n\t\r\n\tWHERE measurement_concept_id =  3013650\r\n\tAND unit_concept_id = 8961\r\n\tAND value_as_number IS NOT NULL\r\n) denominator\r\n;","CHECK_NAME":"plausibleValueLow","CHECK_LEVEL":"CONCEPT","CHECK_DESCRIPTION":"For the combination of CONCEPT_ID  3013650 (Neutrophils [#/volume] in Blood by Automated count) and UNIT_CONCEPT_ID 8961 (thousand per cubic millimeter), the number and percent of records that have a value less than      0.010.","CDM_TABLE_NAME":"MEASUREMENT","CDM_FIELD_NAME":"MEASUREMENT_CONCEPT_ID","CONCEPT_ID":" 3013650","UNIT_CONCEPT_ID":"8961","SQL_FILE":"concept_plausible_value_low.sql","CATEGORY":"Plausibility","SUBCATEGORY":"Atemporal","CONTEXT":"Verification","checkId":1500,"FAILED":0,"THRESHOLD_VALUE":5,"_row":"18.375"},{"NUM_VIOLATED_ROWS":0,"PCT_VIOLATED_ROWS":0,"NUM_DENOMINATOR_ROWS":0,"EXECUTION_TIME":"0.638976 secs","QUERY_TEXT":"\r\n/*********\r\nCONCEPT LEVEL check:\r\nPLAUSIBLE_VALUE_LOW - find any MEASUREMENT records that have VALUE_AS_NUMBER with non-null value < plausible low value\r\n\r\nParameters used in this template:\r\ncdmDatabaseSchema = cdm_ibm_mdcd_v993.dbo\r\nconceptId =  3013650\r\nunitConceptId = 9444\r\nplausibleValueLow =      0.010\r\n\r\n**********/\r\n\r\n\r\nSELECT num_violated_rows, CASE WHEN denominator.num_rows = 0 THEN 0 ELSE 1.0*num_violated_rows/denominator.num_rows END  AS pct_violated_rows, \r\n  denominator.num_rows as num_denominator_rows\r\nFROM\r\n(\r\n\tSELECT COUNT_BIG(*) AS num_violated_rows\r\n\tFROM\r\n\t(\r\n\t\tSELECT m.* \r\n\t\tFROM cdm_ibm_mdcd_v993.dbo.measurement m\r\n\t\t\r\n\t\tWHERE m.measurement_concept_id =  3013650\r\n\t\tAND m.unit_concept_id = 9444\r\n\t\tAND m.value_as_number IS NOT NULL\r\n\t\tAND m.value_as_number <      0.010\r\n\t) violated_rows\r\n) violated_row_count,\r\n( \r\n\tSELECT COUNT_BIG(*) AS num_rows\r\n\tFROM cdm_ibm_mdcd_v993.dbo.measurement m\r\n\t\r\n\tWHERE measurement_concept_id =  3013650\r\n\tAND unit_concept_id = 9444\r\n\tAND value_as_number IS NOT NULL\r\n) denominator\r\n;","CHECK_NAME":"plausibleValueLow","CHECK_LEVEL":"CONCEPT","CHECK_DESCRIPTION":"For the combination of CONCEPT_ID  3013650 (Neutrophils [#/volume] in Blood by Automated count) and UNIT_CONCEPT_ID 9444 (billion per liter), the number and percent of records that have a value less than      0.010.","CDM_TABLE_NAME":"MEASUREMENT","CDM_FIELD_NAME":"MEASUREMENT_CONCEPT_ID","CONCEPT_ID":" 3013650","UNIT_CONCEPT_ID":"9444","SQL_FILE":"concept_plausible_value_low.sql","CATEGORY":"Plausibility","SUBCATEGORY":"Atemporal","CONTEXT":"Verification","checkId":1501,"FAILED":0,"THRESHOLD_VALUE":5,"_row":"18.376"},{"NUM_VIOLATED_ROWS":0,"PCT_VIOLATED_ROWS":0,"NUM_DENOMINATOR_ROWS":0,"EXECUTION_TIME":"1.197988 secs","QUERY_TEXT":"\r\n/*********\r\nCONCEPT LEVEL check:\r\nPLAUSIBLE_VALUE_LOW - find any MEASUREMENT records that have VALUE_AS_NUMBER with non-null value < plausible low value\r\n\r\nParameters used in this template:\r\ncdmDatabaseSchema = cdm_ibm_mdcd_v993.dbo\r\nconceptId =  3013682\r\nunitConceptId = 8554\r\nplausibleValueLow =      0.000\r\n\r\n**********/\r\n\r\n\r\nSELECT num_violated_rows, CASE WHEN denominator.num_rows = 0 THEN 0 ELSE 1.0*num_violated_rows/denominator.num_rows END  AS pct_violated_rows, \r\n  denominator.num_rows as num_denominator_rows\r\nFROM\r\n(\r\n\tSELECT COUNT_BIG(*) AS num_violated_rows\r\n\tFROM\r\n\t(\r\n\t\tSELECT m.* \r\n\t\tFROM cdm_ibm_mdcd_v993.dbo.measurement m\r\n\t\t\r\n\t\tWHERE m.measurement_concept_id =  3013682\r\n\t\tAND m.unit_concept_id = 8554\r\n\t\tAND m.value_as_number IS NOT NULL\r\n\t\tAND m.value_as_number <      0.000\r\n\t) violated_rows\r\n) violated_row_count,\r\n( \r\n\tSELECT COUNT_BIG(*) AS num_rows\r\n\tFROM cdm_ibm_mdcd_v993.dbo.measurement m\r\n\t\r\n\tWHERE measurement_concept_id =  3013682\r\n\tAND unit_concept_id = 8554\r\n\tAND value_as_number IS NOT NULL\r\n) denominator\r\n;","CHECK_NAME":"plausibleValueLow","CHECK_LEVEL":"CONCEPT","CHECK_DESCRIPTION":"For the combination of CONCEPT_ID  3013682 (Urea nitrogen [Mass/volume] in Serum or Plasma) and UNIT_CONCEPT_ID 8554 (percent), the number and percent of records that have a value less than      0.000.","CDM_TABLE_NAME":"MEASUREMENT","CDM_FIELD_NAME":"MEASUREMENT_CONCEPT_ID","CONCEPT_ID":" 3013682","UNIT_CONCEPT_ID":"8554","SQL_FILE":"concept_plausible_value_low.sql","CATEGORY":"Plausibility","SUBCATEGORY":"Atemporal","CONTEXT":"Verification","checkId":1502,"FAILED":0,"THRESHOLD_VALUE":5,"_row":"18.377"},{"NUM_VIOLATED_ROWS":0,"PCT_VIOLATED_ROWS":0,"NUM_DENOMINATOR_ROWS":0,"EXECUTION_TIME":"0.612987 secs","QUERY_TEXT":"\r\n/*********\r\nCONCEPT LEVEL check:\r\nPLAUSIBLE_VALUE_LOW - find any MEASUREMENT records that have VALUE_AS_NUMBER with non-null value < plausible low value\r\n\r\nParameters used in this template:\r\ncdmDatabaseSchema = cdm_ibm_mdcd_v993.dbo\r\nconceptId =  3013682\r\nunitConceptId = 8753\r\nplausibleValueLow =      0.000\r\n\r\n**********/\r\n\r\n\r\nSELECT num_violated_rows, CASE WHEN denominator.num_rows = 0 THEN 0 ELSE 1.0*num_violated_rows/denominator.num_rows END  AS pct_violated_rows, \r\n  denominator.num_rows as num_denominator_rows\r\nFROM\r\n(\r\n\tSELECT COUNT_BIG(*) AS num_violated_rows\r\n\tFROM\r\n\t(\r\n\t\tSELECT m.* \r\n\t\tFROM cdm_ibm_mdcd_v993.dbo.measurement m\r\n\t\t\r\n\t\tWHERE m.measurement_concept_id =  3013682\r\n\t\tAND m.unit_concept_id = 8753\r\n\t\tAND m.value_as_number IS NOT NULL\r\n\t\tAND m.value_as_number <      0.000\r\n\t) violated_rows\r\n) violated_row_count,\r\n( \r\n\tSELECT COUNT_BIG(*) AS num_rows\r\n\tFROM cdm_ibm_mdcd_v993.dbo.measurement m\r\n\t\r\n\tWHERE measurement_concept_id =  3013682\r\n\tAND unit_concept_id = 8753\r\n\tAND value_as_number IS NOT NULL\r\n) denominator\r\n;","CHECK_NAME":"plausibleValueLow","CHECK_LEVEL":"CONCEPT","CHECK_DESCRIPTION":"For the combination of CONCEPT_ID  3013682 (Urea nitrogen [Mass/volume] in Serum or Plasma) and UNIT_CONCEPT_ID 8753 (millimole per liter), the number and percent of records that have a value less than      0.000.","CDM_TABLE_NAME":"MEASUREMENT","CDM_FIELD_NAME":"MEASUREMENT_CONCEPT_ID","CONCEPT_ID":" 3013682","UNIT_CONCEPT_ID":"8753","SQL_FILE":"concept_plausible_value_low.sql","CATEGORY":"Plausibility","SUBCATEGORY":"Atemporal","CONTEXT":"Verification","checkId":1503,"FAILED":0,"THRESHOLD_VALUE":5,"_row":"18.378"},{"NUM_VIOLATED_ROWS":0,"PCT_VIOLATED_ROWS":0,"NUM_DENOMINATOR_ROWS":0,"EXECUTION_TIME":"0.738958 secs","QUERY_TEXT":"\r\n/*********\r\nCONCEPT LEVEL check:\r\nPLAUSIBLE_VALUE_LOW - find any MEASUREMENT records that have VALUE_AS_NUMBER with non-null value < plausible low value\r\n\r\nParameters used in this template:\r\ncdmDatabaseSchema = cdm_ibm_mdcd_v993.dbo\r\nconceptId =  3013682\r\nunitConceptId = 8840\r\nplausibleValueLow =      5.000\r\n\r\n**********/\r\n\r\n\r\nSELECT num_violated_rows, CASE WHEN denominator.num_rows = 0 THEN 0 ELSE 1.0*num_violated_rows/denominator.num_rows END  AS pct_violated_rows, \r\n  denominator.num_rows as num_denominator_rows\r\nFROM\r\n(\r\n\tSELECT COUNT_BIG(*) AS num_violated_rows\r\n\tFROM\r\n\t(\r\n\t\tSELECT m.* \r\n\t\tFROM cdm_ibm_mdcd_v993.dbo.measurement m\r\n\t\t\r\n\t\tWHERE m.measurement_concept_id =  3013682\r\n\t\tAND m.unit_concept_id = 8840\r\n\t\tAND m.value_as_number IS NOT NULL\r\n\t\tAND m.value_as_number <      5.000\r\n\t) violated_rows\r\n) violated_row_count,\r\n( \r\n\tSELECT COUNT_BIG(*) AS num_rows\r\n\tFROM cdm_ibm_mdcd_v993.dbo.measurement m\r\n\t\r\n\tWHERE measurement_concept_id =  3013682\r\n\tAND unit_concept_id = 8840\r\n\tAND value_as_number IS NOT NULL\r\n) denominator\r\n;","CHECK_NAME":"plausibleValueLow","CHECK_LEVEL":"CONCEPT","CHECK_DESCRIPTION":"For the combination of CONCEPT_ID  3013682 (Urea nitrogen [Mass/volume] in Serum or Plasma) and UNIT_CONCEPT_ID 8840 (milligram per deciliter), the number and percent of records that have a value less than      5.000.","CDM_TABLE_NAME":"MEASUREMENT","CDM_FIELD_NAME":"MEASUREMENT_CONCEPT_ID","CONCEPT_ID":" 3013682","UNIT_CONCEPT_ID":"8840","SQL_FILE":"concept_plausible_value_low.sql","CATEGORY":"Plausibility","SUBCATEGORY":"Atemporal","CONTEXT":"Verification","checkId":1504,"FAILED":0,"THRESHOLD_VALUE":5,"_row":"18.379"},{"NUM_VIOLATED_ROWS":0,"PCT_VIOLATED_ROWS":0,"NUM_DENOMINATOR_ROWS":0,"EXECUTION_TIME":"1.155973 secs","QUERY_TEXT":"\r\n/*********\r\nCONCEPT LEVEL check:\r\nPLAUSIBLE_VALUE_LOW - find any MEASUREMENT records that have VALUE_AS_NUMBER with non-null value < plausible low value\r\n\r\nParameters used in this template:\r\ncdmDatabaseSchema = cdm_ibm_mdcd_v993.dbo\r\nconceptId =  3013707\r\nunitConceptId = 8588\r\nplausibleValueLow =      2.000\r\n\r\n**********/\r\n\r\n\r\nSELECT num_violated_rows, CASE WHEN denominator.num_rows = 0 THEN 0 ELSE 1.0*num_violated_rows/denominator.num_rows END  AS pct_violated_rows, \r\n  denominator.num_rows as num_denominator_rows\r\nFROM\r\n(\r\n\tSELECT COUNT_BIG(*) AS num_violated_rows\r\n\tFROM\r\n\t(\r\n\t\tSELECT m.* \r\n\t\tFROM cdm_ibm_mdcd_v993.dbo.measurement m\r\n\t\t\r\n\t\tWHERE m.measurement_concept_id =  3013707\r\n\t\tAND m.unit_concept_id = 8588\r\n\t\tAND m.value_as_number IS NOT NULL\r\n\t\tAND m.value_as_number <      2.000\r\n\t) violated_rows\r\n) violated_row_count,\r\n( \r\n\tSELECT COUNT_BIG(*) AS num_rows\r\n\tFROM cdm_ibm_mdcd_v993.dbo.measurement m\r\n\t\r\n\tWHERE measurement_concept_id =  3013707\r\n\tAND unit_concept_id = 8588\r\n\tAND value_as_number IS NOT NULL\r\n) denominator\r\n;","CHECK_NAME":"plausibleValueLow","CHECK_LEVEL":"CONCEPT","CHECK_DESCRIPTION":"For the combination of CONCEPT_ID  3013707 (Erythrocyte sedimentation rate by Westergren method) and UNIT_CONCEPT_ID 8588 (millimeter), the number and percent of records that have a value less than      2.000.","CDM_TABLE_NAME":"MEASUREMENT","CDM_FIELD_NAME":"MEASUREMENT_CONCEPT_ID","CONCEPT_ID":" 3013707","UNIT_CONCEPT_ID":"8588","SQL_FILE":"concept_plausible_value_low.sql","CATEGORY":"Plausibility","SUBCATEGORY":"Atemporal","CONTEXT":"Verification","checkId":1505,"FAILED":0,"THRESHOLD_VALUE":5,"_row":"18.380"},{"NUM_VIOLATED_ROWS":0,"PCT_VIOLATED_ROWS":0,"NUM_DENOMINATOR_ROWS":0,"EXECUTION_TIME":"0.667973 secs","QUERY_TEXT":"\r\n/*********\r\nCONCEPT LEVEL check:\r\nPLAUSIBLE_VALUE_LOW - find any MEASUREMENT records that have VALUE_AS_NUMBER with non-null value < plausible low value\r\n\r\nParameters used in this template:\r\ncdmDatabaseSchema = cdm_ibm_mdcd_v993.dbo\r\nconceptId =  3013707\r\nunitConceptId = 8752\r\nplausibleValueLow =      0.000\r\n\r\n**********/\r\n\r\n\r\nSELECT num_violated_rows, CASE WHEN denominator.num_rows = 0 THEN 0 ELSE 1.0*num_violated_rows/denominator.num_rows END  AS pct_violated_rows, \r\n  denominator.num_rows as num_denominator_rows\r\nFROM\r\n(\r\n\tSELECT COUNT_BIG(*) AS num_violated_rows\r\n\tFROM\r\n\t(\r\n\t\tSELECT m.* \r\n\t\tFROM cdm_ibm_mdcd_v993.dbo.measurement m\r\n\t\t\r\n\t\tWHERE m.measurement_concept_id =  3013707\r\n\t\tAND m.unit_concept_id = 8752\r\n\t\tAND m.value_as_number IS NOT NULL\r\n\t\tAND m.value_as_number <      0.000\r\n\t) violated_rows\r\n) violated_row_count,\r\n( \r\n\tSELECT COUNT_BIG(*) AS num_rows\r\n\tFROM cdm_ibm_mdcd_v993.dbo.measurement m\r\n\t\r\n\tWHERE measurement_concept_id =  3013707\r\n\tAND unit_concept_id = 8752\r\n\tAND value_as_number IS NOT NULL\r\n) denominator\r\n;","CHECK_NAME":"plausibleValueLow","CHECK_LEVEL":"CONCEPT","CHECK_DESCRIPTION":"For the combination of CONCEPT_ID  3013707 (Erythrocyte sedimentation rate by Westergren method) and UNIT_CONCEPT_ID 8752 (millimeter per hour), the number and percent of records that have a value less than      0.000.","CDM_TABLE_NAME":"MEASUREMENT","CDM_FIELD_NAME":"MEASUREMENT_CONCEPT_ID","CONCEPT_ID":" 3013707","UNIT_CONCEPT_ID":"8752","SQL_FILE":"concept_plausible_value_low.sql","CATEGORY":"Plausibility","SUBCATEGORY":"Atemporal","CONTEXT":"Verification","checkId":1506,"FAILED":0,"THRESHOLD_VALUE":5,"_row":"18.381"},{"NUM_VIOLATED_ROWS":0,"PCT_VIOLATED_ROWS":0,"NUM_DENOMINATOR_ROWS":0,"EXECUTION_TIME":"0.711976 secs","QUERY_TEXT":"\r\n/*********\r\nCONCEPT LEVEL check:\r\nPLAUSIBLE_VALUE_LOW - find any MEASUREMENT records that have VALUE_AS_NUMBER with non-null value < plausible low value\r\n\r\nParameters used in this template:\r\ncdmDatabaseSchema = cdm_ibm_mdcd_v993.dbo\r\nconceptId =  3013721\r\nunitConceptId = 8554\r\nplausibleValueLow =      5.000\r\n\r\n**********/\r\n\r\n\r\nSELECT num_violated_rows, CASE WHEN denominator.num_rows = 0 THEN 0 ELSE 1.0*num_violated_rows/denominator.num_rows END  AS pct_violated_rows, \r\n  denominator.num_rows as num_denominator_rows\r\nFROM\r\n(\r\n\tSELECT COUNT_BIG(*) AS num_violated_rows\r\n\tFROM\r\n\t(\r\n\t\tSELECT m.* \r\n\t\tFROM cdm_ibm_mdcd_v993.dbo.measurement m\r\n\t\t\r\n\t\tWHERE m.measurement_concept_id =  3013721\r\n\t\tAND m.unit_concept_id = 8554\r\n\t\tAND m.value_as_number IS NOT NULL\r\n\t\tAND m.value_as_number <      5.000\r\n\t) violated_rows\r\n) violated_row_count,\r\n( \r\n\tSELECT COUNT_BIG(*) AS num_rows\r\n\tFROM cdm_ibm_mdcd_v993.dbo.measurement m\r\n\t\r\n\tWHERE measurement_concept_id =  3013721\r\n\tAND unit_concept_id = 8554\r\n\tAND value_as_number IS NOT NULL\r\n) denominator\r\n;","CHECK_NAME":"plausibleValueLow","CHECK_LEVEL":"CONCEPT","CHECK_DESCRIPTION":"For the combination of CONCEPT_ID  3013721 (Aspartate aminotransferase [Enzymatic activity/volume] in Serum or Plasma) and UNIT_CONCEPT_ID 8554 (percent), the number and percent of records that have a value less than      5.000.","CDM_TABLE_NAME":"MEASUREMENT","CDM_FIELD_NAME":"MEASUREMENT_CONCEPT_ID","CONCEPT_ID":" 3013721","UNIT_CONCEPT_ID":"8554","SQL_FILE":"concept_plausible_value_low.sql","CATEGORY":"Plausibility","SUBCATEGORY":"Atemporal","CONTEXT":"Verification","checkId":1507,"FAILED":0,"THRESHOLD_VALUE":5,"_row":"18.382"},{"NUM_VIOLATED_ROWS":0,"PCT_VIOLATED_ROWS":0,"NUM_DENOMINATOR_ROWS":0,"EXECUTION_TIME":"0.730978 secs","QUERY_TEXT":"\r\n/*********\r\nCONCEPT LEVEL check:\r\nPLAUSIBLE_VALUE_LOW - find any MEASUREMENT records that have VALUE_AS_NUMBER with non-null value < plausible low value\r\n\r\nParameters used in this template:\r\ncdmDatabaseSchema = cdm_ibm_mdcd_v993.dbo\r\nconceptId =  3013721\r\nunitConceptId = 8645\r\nplausibleValueLow =      5.000\r\n\r\n**********/\r\n\r\n\r\nSELECT num_violated_rows, CASE WHEN denominator.num_rows = 0 THEN 0 ELSE 1.0*num_violated_rows/denominator.num_rows END  AS pct_violated_rows, \r\n  denominator.num_rows as num_denominator_rows\r\nFROM\r\n(\r\n\tSELECT COUNT_BIG(*) AS num_violated_rows\r\n\tFROM\r\n\t(\r\n\t\tSELECT m.* \r\n\t\tFROM cdm_ibm_mdcd_v993.dbo.measurement m\r\n\t\t\r\n\t\tWHERE m.measurement_concept_id =  3013721\r\n\t\tAND m.unit_concept_id = 8645\r\n\t\tAND m.value_as_number IS NOT NULL\r\n\t\tAND m.value_as_number <      5.000\r\n\t) violated_rows\r\n) violated_row_count,\r\n( \r\n\tSELECT COUNT_BIG(*) AS num_rows\r\n\tFROM cdm_ibm_mdcd_v993.dbo.measurement m\r\n\t\r\n\tWHERE measurement_concept_id =  3013721\r\n\tAND unit_concept_id = 8645\r\n\tAND value_as_number IS NOT NULL\r\n) denominator\r\n;","CHECK_NAME":"plausibleValueLow","CHECK_LEVEL":"CONCEPT","CHECK_DESCRIPTION":"For the combination of CONCEPT_ID  3013721 (Aspartate aminotransferase [Enzymatic activity/volume] in Serum or Plasma) and UNIT_CONCEPT_ID 8645 (unit per liter), the number and percent of records that have a value less than      5.000.","CDM_TABLE_NAME":"MEASUREMENT","CDM_FIELD_NAME":"MEASUREMENT_CONCEPT_ID","CONCEPT_ID":" 3013721","UNIT_CONCEPT_ID":"8645","SQL_FILE":"concept_plausible_value_low.sql","CATEGORY":"Plausibility","SUBCATEGORY":"Atemporal","CONTEXT":"Verification","checkId":1508,"FAILED":0,"THRESHOLD_VALUE":5,"_row":"18.383"},{"NUM_VIOLATED_ROWS":0,"PCT_VIOLATED_ROWS":0,"NUM_DENOMINATOR_ROWS":0,"EXECUTION_TIME":"0.736995 secs","QUERY_TEXT":"\r\n/*********\r\nCONCEPT LEVEL check:\r\nPLAUSIBLE_VALUE_LOW - find any MEASUREMENT records that have VALUE_AS_NUMBER with non-null value < plausible low value\r\n\r\nParameters used in this template:\r\ncdmDatabaseSchema = cdm_ibm_mdcd_v993.dbo\r\nconceptId =  3013721\r\nunitConceptId = 8713\r\nplausibleValueLow =      5.000\r\n\r\n**********/\r\n\r\n\r\nSELECT num_violated_rows, CASE WHEN denominator.num_rows = 0 THEN 0 ELSE 1.0*num_violated_rows/denominator.num_rows END  AS pct_violated_rows, \r\n  denominator.num_rows as num_denominator_rows\r\nFROM\r\n(\r\n\tSELECT COUNT_BIG(*) AS num_violated_rows\r\n\tFROM\r\n\t(\r\n\t\tSELECT m.* \r\n\t\tFROM cdm_ibm_mdcd_v993.dbo.measurement m\r\n\t\t\r\n\t\tWHERE m.measurement_concept_id =  3013721\r\n\t\tAND m.unit_concept_id = 8713\r\n\t\tAND m.value_as_number IS NOT NULL\r\n\t\tAND m.value_as_number <      5.000\r\n\t) violated_rows\r\n) violated_row_count,\r\n( \r\n\tSELECT COUNT_BIG(*) AS num_rows\r\n\tFROM cdm_ibm_mdcd_v993.dbo.measurement m\r\n\t\r\n\tWHERE measurement_concept_id =  3013721\r\n\tAND unit_concept_id = 8713\r\n\tAND value_as_number IS NOT NULL\r\n) denominator\r\n;","CHECK_NAME":"plausibleValueLow","CHECK_LEVEL":"CONCEPT","CHECK_DESCRIPTION":"For the combination of CONCEPT_ID  3013721 (Aspartate aminotransferase [Enzymatic activity/volume] in Serum or Plasma) and UNIT_CONCEPT_ID 8713 (gram per deciliter), the number and percent of records that have a value less than      5.000.","CDM_TABLE_NAME":"MEASUREMENT","CDM_FIELD_NAME":"MEASUREMENT_CONCEPT_ID","CONCEPT_ID":" 3013721","UNIT_CONCEPT_ID":"8713","SQL_FILE":"concept_plausible_value_low.sql","CATEGORY":"Plausibility","SUBCATEGORY":"Atemporal","CONTEXT":"Verification","checkId":1509,"FAILED":0,"THRESHOLD_VALUE":5,"_row":"18.384"},{"NUM_VIOLATED_ROWS":0,"PCT_VIOLATED_ROWS":0,"NUM_DENOMINATOR_ROWS":0,"EXECUTION_TIME":"0.567978 secs","QUERY_TEXT":"\r\n/*********\r\nCONCEPT LEVEL check:\r\nPLAUSIBLE_VALUE_LOW - find any MEASUREMENT records that have VALUE_AS_NUMBER with non-null value < plausible low value\r\n\r\nParameters used in this template:\r\ncdmDatabaseSchema = cdm_ibm_mdcd_v993.dbo\r\nconceptId =  3013721\r\nunitConceptId = 8840\r\nplausibleValueLow =      5.000\r\n\r\n**********/\r\n\r\n\r\nSELECT num_violated_rows, CASE WHEN denominator.num_rows = 0 THEN 0 ELSE 1.0*num_violated_rows/denominator.num_rows END  AS pct_violated_rows, \r\n  denominator.num_rows as num_denominator_rows\r\nFROM\r\n(\r\n\tSELECT COUNT_BIG(*) AS num_violated_rows\r\n\tFROM\r\n\t(\r\n\t\tSELECT m.* \r\n\t\tFROM cdm_ibm_mdcd_v993.dbo.measurement m\r\n\t\t\r\n\t\tWHERE m.measurement_concept_id =  3013721\r\n\t\tAND m.unit_concept_id = 8840\r\n\t\tAND m.value_as_number IS NOT NULL\r\n\t\tAND m.value_as_number <      5.000\r\n\t) violated_rows\r\n) violated_row_count,\r\n( \r\n\tSELECT COUNT_BIG(*) AS num_rows\r\n\tFROM cdm_ibm_mdcd_v993.dbo.measurement m\r\n\t\r\n\tWHERE measurement_concept_id =  3013721\r\n\tAND unit_concept_id = 8840\r\n\tAND value_as_number IS NOT NULL\r\n) denominator\r\n;","CHECK_NAME":"plausibleValueLow","CHECK_LEVEL":"CONCEPT","CHECK_DESCRIPTION":"For the combination of CONCEPT_ID  3013721 (Aspartate aminotransferase [Enzymatic activity/volume] in Serum or Plasma) and UNIT_CONCEPT_ID 8840 (milligram per deciliter), the number and percent of records that have a value less than      5.000.","CDM_TABLE_NAME":"MEASUREMENT","CDM_FIELD_NAME":"MEASUREMENT_CONCEPT_ID","CONCEPT_ID":" 3013721","UNIT_CONCEPT_ID":"8840","SQL_FILE":"concept_plausible_value_low.sql","CATEGORY":"Plausibility","SUBCATEGORY":"Atemporal","CONTEXT":"Verification","checkId":1510,"FAILED":0,"THRESHOLD_VALUE":5,"_row":"18.385"},{"NUM_VIOLATED_ROWS":0,"PCT_VIOLATED_ROWS":0,"NUM_DENOMINATOR_ROWS":0,"EXECUTION_TIME":"0.728971 secs","QUERY_TEXT":"\r\n/*********\r\nCONCEPT LEVEL check:\r\nPLAUSIBLE_VALUE_LOW - find any MEASUREMENT records that have VALUE_AS_NUMBER with non-null value < plausible low value\r\n\r\nParameters used in this template:\r\ncdmDatabaseSchema = cdm_ibm_mdcd_v993.dbo\r\nconceptId =  3013721\r\nunitConceptId = 8923\r\nplausibleValueLow =      5.000\r\n\r\n**********/\r\n\r\n\r\nSELECT num_violated_rows, CASE WHEN denominator.num_rows = 0 THEN 0 ELSE 1.0*num_violated_rows/denominator.num_rows END  AS pct_violated_rows, \r\n  denominator.num_rows as num_denominator_rows\r\nFROM\r\n(\r\n\tSELECT COUNT_BIG(*) AS num_violated_rows\r\n\tFROM\r\n\t(\r\n\t\tSELECT m.* \r\n\t\tFROM cdm_ibm_mdcd_v993.dbo.measurement m\r\n\t\t\r\n\t\tWHERE m.measurement_concept_id =  3013721\r\n\t\tAND m.unit_concept_id = 8923\r\n\t\tAND m.value_as_number IS NOT NULL\r\n\t\tAND m.value_as_number <      5.000\r\n\t) violated_rows\r\n) violated_row_count,\r\n( \r\n\tSELECT COUNT_BIG(*) AS num_rows\r\n\tFROM cdm_ibm_mdcd_v993.dbo.measurement m\r\n\t\r\n\tWHERE measurement_concept_id =  3013721\r\n\tAND unit_concept_id = 8923\r\n\tAND value_as_number IS NOT NULL\r\n) denominator\r\n;","CHECK_NAME":"plausibleValueLow","CHECK_LEVEL":"CONCEPT","CHECK_DESCRIPTION":"For the combination of CONCEPT_ID  3013721 (Aspartate aminotransferase [Enzymatic activity/volume] in Serum or Plasma) and UNIT_CONCEPT_ID 8923 (international unit per liter), the number and percent of records that have a value less than      5.000.","CDM_TABLE_NAME":"MEASUREMENT","CDM_FIELD_NAME":"MEASUREMENT_CONCEPT_ID","CONCEPT_ID":" 3013721","UNIT_CONCEPT_ID":"8923","SQL_FILE":"concept_plausible_value_low.sql","CATEGORY":"Plausibility","SUBCATEGORY":"Atemporal","CONTEXT":"Verification","checkId":1511,"FAILED":0,"THRESHOLD_VALUE":5,"_row":"18.386"},{"NUM_VIOLATED_ROWS":0,"PCT_VIOLATED_ROWS":0,"NUM_DENOMINATOR_ROWS":0,"EXECUTION_TIME":"0.568991 secs","QUERY_TEXT":"\r\n/*********\r\nCONCEPT LEVEL check:\r\nPLAUSIBLE_VALUE_LOW - find any MEASUREMENT records that have VALUE_AS_NUMBER with non-null value < plausible low value\r\n\r\nParameters used in this template:\r\ncdmDatabaseSchema = cdm_ibm_mdcd_v993.dbo\r\nconceptId =  3013762\r\nunitConceptId = 8576\r\nplausibleValueLow =      5.000\r\n\r\n**********/\r\n\r\n\r\nSELECT num_violated_rows, CASE WHEN denominator.num_rows = 0 THEN 0 ELSE 1.0*num_violated_rows/denominator.num_rows END  AS pct_violated_rows, \r\n  denominator.num_rows as num_denominator_rows\r\nFROM\r\n(\r\n\tSELECT COUNT_BIG(*) AS num_violated_rows\r\n\tFROM\r\n\t(\r\n\t\tSELECT m.* \r\n\t\tFROM cdm_ibm_mdcd_v993.dbo.measurement m\r\n\t\t\r\n\t\tWHERE m.measurement_concept_id =  3013762\r\n\t\tAND m.unit_concept_id = 8576\r\n\t\tAND m.value_as_number IS NOT NULL\r\n\t\tAND m.value_as_number <      5.000\r\n\t) violated_rows\r\n) violated_row_count,\r\n( \r\n\tSELECT COUNT_BIG(*) AS num_rows\r\n\tFROM cdm_ibm_mdcd_v993.dbo.measurement m\r\n\t\r\n\tWHERE measurement_concept_id =  3013762\r\n\tAND unit_concept_id = 8576\r\n\tAND value_as_number IS NOT NULL\r\n) denominator\r\n;","CHECK_NAME":"plausibleValueLow","CHECK_LEVEL":"CONCEPT","CHECK_DESCRIPTION":"For the combination of CONCEPT_ID  3013762 (Body weight Measured) and UNIT_CONCEPT_ID 8576 (milligram), the number and percent of records that have a value less than      5.000.","CDM_TABLE_NAME":"MEASUREMENT","CDM_FIELD_NAME":"MEASUREMENT_CONCEPT_ID","CONCEPT_ID":" 3013762","UNIT_CONCEPT_ID":"8576","SQL_FILE":"concept_plausible_value_low.sql","CATEGORY":"Plausibility","SUBCATEGORY":"Atemporal","CONTEXT":"Verification","checkId":1512,"FAILED":0,"THRESHOLD_VALUE":5,"_row":"18.387"},{"NUM_VIOLATED_ROWS":0,"PCT_VIOLATED_ROWS":0,"NUM_DENOMINATOR_ROWS":0,"EXECUTION_TIME":"0.793969 secs","QUERY_TEXT":"\r\n/*********\r\nCONCEPT LEVEL check:\r\nPLAUSIBLE_VALUE_LOW - find any MEASUREMENT records that have VALUE_AS_NUMBER with non-null value < plausible low value\r\n\r\nParameters used in this template:\r\ncdmDatabaseSchema = cdm_ibm_mdcd_v993.dbo\r\nconceptId =  3013762\r\nunitConceptId = 8739\r\nplausibleValueLow =      4.000\r\n\r\n**********/\r\n\r\n\r\nSELECT num_violated_rows, CASE WHEN denominator.num_rows = 0 THEN 0 ELSE 1.0*num_violated_rows/denominator.num_rows END  AS pct_violated_rows, \r\n  denominator.num_rows as num_denominator_rows\r\nFROM\r\n(\r\n\tSELECT COUNT_BIG(*) AS num_violated_rows\r\n\tFROM\r\n\t(\r\n\t\tSELECT m.* \r\n\t\tFROM cdm_ibm_mdcd_v993.dbo.measurement m\r\n\t\t\r\n\t\tWHERE m.measurement_concept_id =  3013762\r\n\t\tAND m.unit_concept_id = 8739\r\n\t\tAND m.value_as_number IS NOT NULL\r\n\t\tAND m.value_as_number <      4.000\r\n\t) violated_rows\r\n) violated_row_count,\r\n( \r\n\tSELECT COUNT_BIG(*) AS num_rows\r\n\tFROM cdm_ibm_mdcd_v993.dbo.measurement m\r\n\t\r\n\tWHERE measurement_concept_id =  3013762\r\n\tAND unit_concept_id = 8739\r\n\tAND value_as_number IS NOT NULL\r\n) denominator\r\n;","CHECK_NAME":"plausibleValueLow","CHECK_LEVEL":"CONCEPT","CHECK_DESCRIPTION":"For the combination of CONCEPT_ID  3013762 (Body weight Measured) and UNIT_CONCEPT_ID 8739 (pound (US)), the number and percent of records that have a value less than      4.000.","CDM_TABLE_NAME":"MEASUREMENT","CDM_FIELD_NAME":"MEASUREMENT_CONCEPT_ID","CONCEPT_ID":" 3013762","UNIT_CONCEPT_ID":"8739","SQL_FILE":"concept_plausible_value_low.sql","CATEGORY":"Plausibility","SUBCATEGORY":"Atemporal","CONTEXT":"Verification","checkId":1513,"FAILED":0,"THRESHOLD_VALUE":5,"_row":"18.388"},{"NUM_VIOLATED_ROWS":0,"PCT_VIOLATED_ROWS":0,"NUM_DENOMINATOR_ROWS":0,"EXECUTION_TIME":"0.676974 secs","QUERY_TEXT":"\r\n/*********\r\nCONCEPT LEVEL check:\r\nPLAUSIBLE_VALUE_LOW - find any MEASUREMENT records that have VALUE_AS_NUMBER with non-null value < plausible low value\r\n\r\nParameters used in this template:\r\ncdmDatabaseSchema = cdm_ibm_mdcd_v993.dbo\r\nconceptId =  3013826\r\nunitConceptId = 8840\r\nplausibleValueLow =      0.000\r\n\r\n**********/\r\n\r\n\r\nSELECT num_violated_rows, CASE WHEN denominator.num_rows = 0 THEN 0 ELSE 1.0*num_violated_rows/denominator.num_rows END  AS pct_violated_rows, \r\n  denominator.num_rows as num_denominator_rows\r\nFROM\r\n(\r\n\tSELECT COUNT_BIG(*) AS num_violated_rows\r\n\tFROM\r\n\t(\r\n\t\tSELECT m.* \r\n\t\tFROM cdm_ibm_mdcd_v993.dbo.measurement m\r\n\t\t\r\n\t\tWHERE m.measurement_concept_id =  3013826\r\n\t\tAND m.unit_concept_id = 8840\r\n\t\tAND m.value_as_number IS NOT NULL\r\n\t\tAND m.value_as_number <      0.000\r\n\t) violated_rows\r\n) violated_row_count,\r\n( \r\n\tSELECT COUNT_BIG(*) AS num_rows\r\n\tFROM cdm_ibm_mdcd_v993.dbo.measurement m\r\n\t\r\n\tWHERE measurement_concept_id =  3013826\r\n\tAND unit_concept_id = 8840\r\n\tAND value_as_number IS NOT NULL\r\n) denominator\r\n;","CHECK_NAME":"plausibleValueLow","CHECK_LEVEL":"CONCEPT","CHECK_DESCRIPTION":"For the combination of CONCEPT_ID  3013826 (Glucose [Moles/volume] in Serum or Plasma) and UNIT_CONCEPT_ID 8840 (milligram per deciliter), the number and percent of records that have a value less than      0.000.","CDM_TABLE_NAME":"MEASUREMENT","CDM_FIELD_NAME":"MEASUREMENT_CONCEPT_ID","CONCEPT_ID":" 3013826","UNIT_CONCEPT_ID":"8840","SQL_FILE":"concept_plausible_value_low.sql","CATEGORY":"Plausibility","SUBCATEGORY":"Atemporal","CONTEXT":"Verification","checkId":1514,"FAILED":0,"THRESHOLD_VALUE":5,"_row":"18.389"},{"NUM_VIOLATED_ROWS":0,"PCT_VIOLATED_ROWS":0,"NUM_DENOMINATOR_ROWS":0,"EXECUTION_TIME":"1.675965 secs","QUERY_TEXT":"\r\n/*********\r\nCONCEPT LEVEL check:\r\nPLAUSIBLE_VALUE_LOW - find any MEASUREMENT records that have VALUE_AS_NUMBER with non-null value < plausible low value\r\n\r\nParameters used in this template:\r\ncdmDatabaseSchema = cdm_ibm_mdcd_v993.dbo\r\nconceptId =  3013869\r\nunitConceptId = 8554\r\nplausibleValueLow =      0.010\r\n\r\n**********/\r\n\r\n\r\nSELECT num_violated_rows, CASE WHEN denominator.num_rows = 0 THEN 0 ELSE 1.0*num_violated_rows/denominator.num_rows END  AS pct_violated_rows, \r\n  denominator.num_rows as num_denominator_rows\r\nFROM\r\n(\r\n\tSELECT COUNT_BIG(*) AS num_violated_rows\r\n\tFROM\r\n\t(\r\n\t\tSELECT m.* \r\n\t\tFROM cdm_ibm_mdcd_v993.dbo.measurement m\r\n\t\t\r\n\t\tWHERE m.measurement_concept_id =  3013869\r\n\t\tAND m.unit_concept_id = 8554\r\n\t\tAND m.value_as_number IS NOT NULL\r\n\t\tAND m.value_as_number <      0.010\r\n\t) violated_rows\r\n) violated_row_count,\r\n( \r\n\tSELECT COUNT_BIG(*) AS num_rows\r\n\tFROM cdm_ibm_mdcd_v993.dbo.measurement m\r\n\t\r\n\tWHERE measurement_concept_id =  3013869\r\n\tAND unit_concept_id = 8554\r\n\tAND value_as_number IS NOT NULL\r\n) denominator\r\n;","CHECK_NAME":"plausibleValueLow","CHECK_LEVEL":"CONCEPT","CHECK_DESCRIPTION":"For the combination of CONCEPT_ID  3013869 (Basophils/100 leukocytes in Blood by Automated count) and UNIT_CONCEPT_ID 8554 (percent), the number and percent of records that have a value less than      0.010.","CDM_TABLE_NAME":"MEASUREMENT","CDM_FIELD_NAME":"MEASUREMENT_CONCEPT_ID","CONCEPT_ID":" 3013869","UNIT_CONCEPT_ID":"8554","SQL_FILE":"concept_plausible_value_low.sql","CATEGORY":"Plausibility","SUBCATEGORY":"Atemporal","CONTEXT":"Verification","checkId":1515,"FAILED":0,"THRESHOLD_VALUE":5,"_row":"18.390"},{"NUM_VIOLATED_ROWS":0,"PCT_VIOLATED_ROWS":0,"NUM_DENOMINATOR_ROWS":0,"EXECUTION_TIME":"0.959973 secs","QUERY_TEXT":"\r\n/*********\r\nCONCEPT LEVEL check:\r\nPLAUSIBLE_VALUE_LOW - find any MEASUREMENT records that have VALUE_AS_NUMBER with non-null value < plausible low value\r\n\r\nParameters used in this template:\r\ncdmDatabaseSchema = cdm_ibm_mdcd_v993.dbo\r\nconceptId =  3014173\r\nunitConceptId = 8729\r\nplausibleValueLow =     20.000\r\n\r\n**********/\r\n\r\n\r\nSELECT num_violated_rows, CASE WHEN denominator.num_rows = 0 THEN 0 ELSE 1.0*num_violated_rows/denominator.num_rows END  AS pct_violated_rows, \r\n  denominator.num_rows as num_denominator_rows\r\nFROM\r\n(\r\n\tSELECT COUNT_BIG(*) AS num_violated_rows\r\n\tFROM\r\n\t(\r\n\t\tSELECT m.* \r\n\t\tFROM cdm_ibm_mdcd_v993.dbo.measurement m\r\n\t\t\r\n\t\tWHERE m.measurement_concept_id =  3014173\r\n\t\tAND m.unit_concept_id = 8729\r\n\t\tAND m.value_as_number IS NOT NULL\r\n\t\tAND m.value_as_number <     20.000\r\n\t) violated_rows\r\n) violated_row_count,\r\n( \r\n\tSELECT COUNT_BIG(*) AS num_rows\r\n\tFROM cdm_ibm_mdcd_v993.dbo.measurement m\r\n\t\r\n\tWHERE measurement_concept_id =  3014173\r\n\tAND unit_concept_id = 8729\r\n\tAND value_as_number IS NOT NULL\r\n) denominator\r\n;","CHECK_NAME":"plausibleValueLow","CHECK_LEVEL":"CONCEPT","CHECK_DESCRIPTION":"For the combination of CONCEPT_ID  3014173 (Calcitriol [Mass/volume] in Serum or Plasma) and UNIT_CONCEPT_ID 8729 (picomole per liter), the number and percent of records that have a value less than     20.000.","CDM_TABLE_NAME":"MEASUREMENT","CDM_FIELD_NAME":"MEASUREMENT_CONCEPT_ID","CONCEPT_ID":" 3014173","UNIT_CONCEPT_ID":"8729","SQL_FILE":"concept_plausible_value_low.sql","CATEGORY":"Plausibility","SUBCATEGORY":"Atemporal","CONTEXT":"Verification","checkId":1516,"FAILED":0,"THRESHOLD_VALUE":5,"_row":"18.391"},{"NUM_VIOLATED_ROWS":0,"PCT_VIOLATED_ROWS":0,"NUM_DENOMINATOR_ROWS":0,"EXECUTION_TIME":"0.537975 secs","QUERY_TEXT":"\r\n/*********\r\nCONCEPT LEVEL check:\r\nPLAUSIBLE_VALUE_LOW - find any MEASUREMENT records that have VALUE_AS_NUMBER with non-null value < plausible low value\r\n\r\nParameters used in this template:\r\ncdmDatabaseSchema = cdm_ibm_mdcd_v993.dbo\r\nconceptId =  3014173\r\nunitConceptId = 8842\r\nplausibleValueLow =     11.000\r\n\r\n**********/\r\n\r\n\r\nSELECT num_violated_rows, CASE WHEN denominator.num_rows = 0 THEN 0 ELSE 1.0*num_violated_rows/denominator.num_rows END  AS pct_violated_rows, \r\n  denominator.num_rows as num_denominator_rows\r\nFROM\r\n(\r\n\tSELECT COUNT_BIG(*) AS num_violated_rows\r\n\tFROM\r\n\t(\r\n\t\tSELECT m.* \r\n\t\tFROM cdm_ibm_mdcd_v993.dbo.measurement m\r\n\t\t\r\n\t\tWHERE m.measurement_concept_id =  3014173\r\n\t\tAND m.unit_concept_id = 8842\r\n\t\tAND m.value_as_number IS NOT NULL\r\n\t\tAND m.value_as_number <     11.000\r\n\t) violated_rows\r\n) violated_row_count,\r\n( \r\n\tSELECT COUNT_BIG(*) AS num_rows\r\n\tFROM cdm_ibm_mdcd_v993.dbo.measurement m\r\n\t\r\n\tWHERE measurement_concept_id =  3014173\r\n\tAND unit_concept_id = 8842\r\n\tAND value_as_number IS NOT NULL\r\n) denominator\r\n;","CHECK_NAME":"plausibleValueLow","CHECK_LEVEL":"CONCEPT","CHECK_DESCRIPTION":"For the combination of CONCEPT_ID  3014173 (Calcitriol [Mass/volume] in Serum or Plasma) and UNIT_CONCEPT_ID 8842 (nanogram per milliliter), the number and percent of records that have a value less than     11.000.","CDM_TABLE_NAME":"MEASUREMENT","CDM_FIELD_NAME":"MEASUREMENT_CONCEPT_ID","CONCEPT_ID":" 3014173","UNIT_CONCEPT_ID":"8842","SQL_FILE":"concept_plausible_value_low.sql","CATEGORY":"Plausibility","SUBCATEGORY":"Atemporal","CONTEXT":"Verification","checkId":1517,"FAILED":0,"THRESHOLD_VALUE":5,"_row":"18.392"},{"NUM_VIOLATED_ROWS":0,"PCT_VIOLATED_ROWS":0,"NUM_DENOMINATOR_ROWS":0,"EXECUTION_TIME":"1.323964 secs","QUERY_TEXT":"\r\n/*********\r\nCONCEPT LEVEL check:\r\nPLAUSIBLE_VALUE_LOW - find any MEASUREMENT records that have VALUE_AS_NUMBER with non-null value < plausible low value\r\n\r\nParameters used in this template:\r\ncdmDatabaseSchema = cdm_ibm_mdcd_v993.dbo\r\nconceptId =  3014173\r\nunitConceptId = 8845\r\nplausibleValueLow =     24.000\r\n\r\n**********/\r\n\r\n\r\nSELECT num_violated_rows, CASE WHEN denominator.num_rows = 0 THEN 0 ELSE 1.0*num_violated_rows/denominator.num_rows END  AS pct_violated_rows, \r\n  denominator.num_rows as num_denominator_rows\r\nFROM\r\n(\r\n\tSELECT COUNT_BIG(*) AS num_violated_rows\r\n\tFROM\r\n\t(\r\n\t\tSELECT m.* \r\n\t\tFROM cdm_ibm_mdcd_v993.dbo.measurement m\r\n\t\t\r\n\t\tWHERE m.measurement_concept_id =  3014173\r\n\t\tAND m.unit_concept_id = 8845\r\n\t\tAND m.value_as_number IS NOT NULL\r\n\t\tAND m.value_as_number <     24.000\r\n\t) violated_rows\r\n) violated_row_count,\r\n( \r\n\tSELECT COUNT_BIG(*) AS num_rows\r\n\tFROM cdm_ibm_mdcd_v993.dbo.measurement m\r\n\t\r\n\tWHERE measurement_concept_id =  3014173\r\n\tAND unit_concept_id = 8845\r\n\tAND value_as_number IS NOT NULL\r\n) denominator\r\n;","CHECK_NAME":"plausibleValueLow","CHECK_LEVEL":"CONCEPT","CHECK_DESCRIPTION":"For the combination of CONCEPT_ID  3014173 (Calcitriol [Mass/volume] in Serum or Plasma) and UNIT_CONCEPT_ID 8845 (picogram per milliliter), the number and percent of records that have a value less than     24.000.","CDM_TABLE_NAME":"MEASUREMENT","CDM_FIELD_NAME":"MEASUREMENT_CONCEPT_ID","CONCEPT_ID":" 3014173","UNIT_CONCEPT_ID":"8845","SQL_FILE":"concept_plausible_value_low.sql","CATEGORY":"Plausibility","SUBCATEGORY":"Atemporal","CONTEXT":"Verification","checkId":1518,"FAILED":0,"THRESHOLD_VALUE":5,"_row":"18.393"},{"NUM_VIOLATED_ROWS":0,"PCT_VIOLATED_ROWS":0,"NUM_DENOMINATOR_ROWS":0,"EXECUTION_TIME":"5.608842 secs","QUERY_TEXT":"\r\n/*********\r\nCONCEPT LEVEL check:\r\nPLAUSIBLE_VALUE_LOW - find any MEASUREMENT records that have VALUE_AS_NUMBER with non-null value < plausible low value\r\n\r\nParameters used in this template:\r\ncdmDatabaseSchema = cdm_ibm_mdcd_v993.dbo\r\nconceptId =  3014576\r\nunitConceptId = 8713\r\nplausibleValueLow =      2.000\r\n\r\n**********/\r\n\r\n\r\nSELECT num_violated_rows, CASE WHEN denominator.num_rows = 0 THEN 0 ELSE 1.0*num_violated_rows/denominator.num_rows END  AS pct_violated_rows, \r\n  denominator.num_rows as num_denominator_rows\r\nFROM\r\n(\r\n\tSELECT COUNT_BIG(*) AS num_violated_rows\r\n\tFROM\r\n\t(\r\n\t\tSELECT m.* \r\n\t\tFROM cdm_ibm_mdcd_v993.dbo.measurement m\r\n\t\t\r\n\t\tWHERE m.measurement_concept_id =  3014576\r\n\t\tAND m.unit_concept_id = 8713\r\n\t\tAND m.value_as_number IS NOT NULL\r\n\t\tAND m.value_as_number <      2.000\r\n\t) violated_rows\r\n) violated_row_count,\r\n( \r\n\tSELECT COUNT_BIG(*) AS num_rows\r\n\tFROM cdm_ibm_mdcd_v993.dbo.measurement m\r\n\t\r\n\tWHERE measurement_concept_id =  3014576\r\n\tAND unit_concept_id = 8713\r\n\tAND value_as_number IS NOT NULL\r\n) denominator\r\n;","CHECK_NAME":"plausibleValueLow","CHECK_LEVEL":"CONCEPT","CHECK_DESCRIPTION":"For the combination of CONCEPT_ID  3014576 (Chloride [Moles/volume] in Serum or Plasma) and UNIT_CONCEPT_ID 8713 (gram per deciliter), the number and percent of records that have a value less than      2.000.","CDM_TABLE_NAME":"MEASUREMENT","CDM_FIELD_NAME":"MEASUREMENT_CONCEPT_ID","CONCEPT_ID":" 3014576","UNIT_CONCEPT_ID":"8713","SQL_FILE":"concept_plausible_value_low.sql","CATEGORY":"Plausibility","SUBCATEGORY":"Atemporal","CONTEXT":"Verification","checkId":1519,"FAILED":0,"THRESHOLD_VALUE":5,"_row":"18.394"},{"NUM_VIOLATED_ROWS":0,"PCT_VIOLATED_ROWS":0,"NUM_DENOMINATOR_ROWS":0,"EXECUTION_TIME":"5.780838 secs","QUERY_TEXT":"\r\n/*********\r\nCONCEPT LEVEL check:\r\nPLAUSIBLE_VALUE_LOW - find any MEASUREMENT records that have VALUE_AS_NUMBER with non-null value < plausible low value\r\n\r\nParameters used in this template:\r\ncdmDatabaseSchema = cdm_ibm_mdcd_v993.dbo\r\nconceptId =  3014576\r\nunitConceptId = 8753\r\nplausibleValueLow =     98.000\r\n\r\n**********/\r\n\r\n\r\nSELECT num_violated_rows, CASE WHEN denominator.num_rows = 0 THEN 0 ELSE 1.0*num_violated_rows/denominator.num_rows END  AS pct_violated_rows, \r\n  denominator.num_rows as num_denominator_rows\r\nFROM\r\n(\r\n\tSELECT COUNT_BIG(*) AS num_violated_rows\r\n\tFROM\r\n\t(\r\n\t\tSELECT m.* \r\n\t\tFROM cdm_ibm_mdcd_v993.dbo.measurement m\r\n\t\t\r\n\t\tWHERE m.measurement_concept_id =  3014576\r\n\t\tAND m.unit_concept_id = 8753\r\n\t\tAND m.value_as_number IS NOT NULL\r\n\t\tAND m.value_as_number <     98.000\r\n\t) violated_rows\r\n) violated_row_count,\r\n( \r\n\tSELECT COUNT_BIG(*) AS num_rows\r\n\tFROM cdm_ibm_mdcd_v993.dbo.measurement m\r\n\t\r\n\tWHERE measurement_concept_id =  3014576\r\n\tAND unit_concept_id = 8753\r\n\tAND value_as_number IS NOT NULL\r\n) denominator\r\n;","CHECK_NAME":"plausibleValueLow","CHECK_LEVEL":"CONCEPT","CHECK_DESCRIPTION":"For the combination of CONCEPT_ID  3014576 (Chloride [Moles/volume] in Serum or Plasma) and UNIT_CONCEPT_ID 8753 (millimole per liter), the number and percent of records that have a value less than     98.000.","CDM_TABLE_NAME":"MEASUREMENT","CDM_FIELD_NAME":"MEASUREMENT_CONCEPT_ID","CONCEPT_ID":" 3014576","UNIT_CONCEPT_ID":"8753","SQL_FILE":"concept_plausible_value_low.sql","CATEGORY":"Plausibility","SUBCATEGORY":"Atemporal","CONTEXT":"Verification","checkId":1520,"FAILED":0,"THRESHOLD_VALUE":5,"_row":"18.395"},{"NUM_VIOLATED_ROWS":0,"PCT_VIOLATED_ROWS":0,"NUM_DENOMINATOR_ROWS":0,"EXECUTION_TIME":"2.109944 secs","QUERY_TEXT":"\r\n/*********\r\nCONCEPT LEVEL check:\r\nPLAUSIBLE_VALUE_LOW - find any MEASUREMENT records that have VALUE_AS_NUMBER with non-null value < plausible low value\r\n\r\nParameters used in this template:\r\ncdmDatabaseSchema = cdm_ibm_mdcd_v993.dbo\r\nconceptId =  3014576\r\nunitConceptId = 8840\r\nplausibleValueLow =      0.000\r\n\r\n**********/\r\n\r\n\r\nSELECT num_violated_rows, CASE WHEN denominator.num_rows = 0 THEN 0 ELSE 1.0*num_violated_rows/denominator.num_rows END  AS pct_violated_rows, \r\n  denominator.num_rows as num_denominator_rows\r\nFROM\r\n(\r\n\tSELECT COUNT_BIG(*) AS num_violated_rows\r\n\tFROM\r\n\t(\r\n\t\tSELECT m.* \r\n\t\tFROM cdm_ibm_mdcd_v993.dbo.measurement m\r\n\t\t\r\n\t\tWHERE m.measurement_concept_id =  3014576\r\n\t\tAND m.unit_concept_id = 8840\r\n\t\tAND m.value_as_number IS NOT NULL\r\n\t\tAND m.value_as_number <      0.000\r\n\t) violated_rows\r\n) violated_row_count,\r\n( \r\n\tSELECT COUNT_BIG(*) AS num_rows\r\n\tFROM cdm_ibm_mdcd_v993.dbo.measurement m\r\n\t\r\n\tWHERE measurement_concept_id =  3014576\r\n\tAND unit_concept_id = 8840\r\n\tAND value_as_number IS NOT NULL\r\n) denominator\r\n;","CHECK_NAME":"plausibleValueLow","CHECK_LEVEL":"CONCEPT","CHECK_DESCRIPTION":"For the combination of CONCEPT_ID  3014576 (Chloride [Moles/volume] in Serum or Plasma) and UNIT_CONCEPT_ID 8840 (milligram per deciliter), the number and percent of records that have a value less than      0.000.","CDM_TABLE_NAME":"MEASUREMENT","CDM_FIELD_NAME":"MEASUREMENT_CONCEPT_ID","CONCEPT_ID":" 3014576","UNIT_CONCEPT_ID":"8840","SQL_FILE":"concept_plausible_value_low.sql","CATEGORY":"Plausibility","SUBCATEGORY":"Atemporal","CONTEXT":"Verification","checkId":1521,"FAILED":0,"THRESHOLD_VALUE":5,"_row":"18.396"},{"NUM_VIOLATED_ROWS":0,"PCT_VIOLATED_ROWS":0,"NUM_DENOMINATOR_ROWS":0,"EXECUTION_TIME":"4.305894 secs","QUERY_TEXT":"\r\n/*********\r\nCONCEPT LEVEL check:\r\nPLAUSIBLE_VALUE_LOW - find any MEASUREMENT records that have VALUE_AS_NUMBER with non-null value < plausible low value\r\n\r\nParameters used in this template:\r\ncdmDatabaseSchema = cdm_ibm_mdcd_v993.dbo\r\nconceptId =  3014576\r\nunitConceptId = 8842\r\nplausibleValueLow =     95.000\r\n\r\n**********/\r\n\r\n\r\nSELECT num_violated_rows, CASE WHEN denominator.num_rows = 0 THEN 0 ELSE 1.0*num_violated_rows/denominator.num_rows END  AS pct_violated_rows, \r\n  denominator.num_rows as num_denominator_rows\r\nFROM\r\n(\r\n\tSELECT COUNT_BIG(*) AS num_violated_rows\r\n\tFROM\r\n\t(\r\n\t\tSELECT m.* \r\n\t\tFROM cdm_ibm_mdcd_v993.dbo.measurement m\r\n\t\t\r\n\t\tWHERE m.measurement_concept_id =  3014576\r\n\t\tAND m.unit_concept_id = 8842\r\n\t\tAND m.value_as_number IS NOT NULL\r\n\t\tAND m.value_as_number <     95.000\r\n\t) violated_rows\r\n) violated_row_count,\r\n( \r\n\tSELECT COUNT_BIG(*) AS num_rows\r\n\tFROM cdm_ibm_mdcd_v993.dbo.measurement m\r\n\t\r\n\tWHERE measurement_concept_id =  3014576\r\n\tAND unit_concept_id = 8842\r\n\tAND value_as_number IS NOT NULL\r\n) denominator\r\n;","CHECK_NAME":"plausibleValueLow","CHECK_LEVEL":"CONCEPT","CHECK_DESCRIPTION":"For the combination of CONCEPT_ID  3014576 (Chloride [Moles/volume] in Serum or Plasma) and UNIT_CONCEPT_ID 8842 (nanogram per milliliter), the number and percent of records that have a value less than     95.000.","CDM_TABLE_NAME":"MEASUREMENT","CDM_FIELD_NAME":"MEASUREMENT_CONCEPT_ID","CONCEPT_ID":" 3014576","UNIT_CONCEPT_ID":"8842","SQL_FILE":"concept_plausible_value_low.sql","CATEGORY":"Plausibility","SUBCATEGORY":"Atemporal","CONTEXT":"Verification","checkId":1522,"FAILED":0,"THRESHOLD_VALUE":5,"_row":"18.397"},{"NUM_VIOLATED_ROWS":0,"PCT_VIOLATED_ROWS":0,"NUM_DENOMINATOR_ROWS":0,"EXECUTION_TIME":"2.775923 secs","QUERY_TEXT":"\r\n/*********\r\nCONCEPT LEVEL check:\r\nPLAUSIBLE_VALUE_LOW - find any MEASUREMENT records that have VALUE_AS_NUMBER with non-null value < plausible low value\r\n\r\nParameters used in this template:\r\ncdmDatabaseSchema = cdm_ibm_mdcd_v993.dbo\r\nconceptId =  3014576\r\nunitConceptId = 9553\r\nplausibleValueLow =     77.000\r\n\r\n**********/\r\n\r\n\r\nSELECT num_violated_rows, CASE WHEN denominator.num_rows = 0 THEN 0 ELSE 1.0*num_violated_rows/denominator.num_rows END  AS pct_violated_rows, \r\n  denominator.num_rows as num_denominator_rows\r\nFROM\r\n(\r\n\tSELECT COUNT_BIG(*) AS num_violated_rows\r\n\tFROM\r\n\t(\r\n\t\tSELECT m.* \r\n\t\tFROM cdm_ibm_mdcd_v993.dbo.measurement m\r\n\t\t\r\n\t\tWHERE m.measurement_concept_id =  3014576\r\n\t\tAND m.unit_concept_id = 9553\r\n\t\tAND m.value_as_number IS NOT NULL\r\n\t\tAND m.value_as_number <     77.000\r\n\t) violated_rows\r\n) violated_row_count,\r\n( \r\n\tSELECT COUNT_BIG(*) AS num_rows\r\n\tFROM cdm_ibm_mdcd_v993.dbo.measurement m\r\n\t\r\n\tWHERE measurement_concept_id =  3014576\r\n\tAND unit_concept_id = 9553\r\n\tAND value_as_number IS NOT NULL\r\n) denominator\r\n;","CHECK_NAME":"plausibleValueLow","CHECK_LEVEL":"CONCEPT","CHECK_DESCRIPTION":"For the combination of CONCEPT_ID  3014576 (Chloride [Moles/volume] in Serum or Plasma) and UNIT_CONCEPT_ID 9553 (milliequivalent per deciliter), the number and percent of records that have a value less than     77.000.","CDM_TABLE_NAME":"MEASUREMENT","CDM_FIELD_NAME":"MEASUREMENT_CONCEPT_ID","CONCEPT_ID":" 3014576","UNIT_CONCEPT_ID":"9553","SQL_FILE":"concept_plausible_value_low.sql","CATEGORY":"Plausibility","SUBCATEGORY":"Atemporal","CONTEXT":"Verification","checkId":1523,"FAILED":0,"THRESHOLD_VALUE":5,"_row":"18.398"},{"NUM_VIOLATED_ROWS":0,"PCT_VIOLATED_ROWS":0,"NUM_DENOMINATOR_ROWS":0,"EXECUTION_TIME":"1.086965 secs","QUERY_TEXT":"\r\n/*********\r\nCONCEPT LEVEL check:\r\nPLAUSIBLE_VALUE_LOW - find any MEASUREMENT records that have VALUE_AS_NUMBER with non-null value < plausible low value\r\n\r\nParameters used in this template:\r\ncdmDatabaseSchema = cdm_ibm_mdcd_v993.dbo\r\nconceptId =  3014576\r\nunitConceptId = 9557\r\nplausibleValueLow =     99.000\r\n\r\n**********/\r\n\r\n\r\nSELECT num_violated_rows, CASE WHEN denominator.num_rows = 0 THEN 0 ELSE 1.0*num_violated_rows/denominator.num_rows END  AS pct_violated_rows, \r\n  denominator.num_rows as num_denominator_rows\r\nFROM\r\n(\r\n\tSELECT COUNT_BIG(*) AS num_violated_rows\r\n\tFROM\r\n\t(\r\n\t\tSELECT m.* \r\n\t\tFROM cdm_ibm_mdcd_v993.dbo.measurement m\r\n\t\t\r\n\t\tWHERE m.measurement_concept_id =  3014576\r\n\t\tAND m.unit_concept_id = 9557\r\n\t\tAND m.value_as_number IS NOT NULL\r\n\t\tAND m.value_as_number <     99.000\r\n\t) violated_rows\r\n) violated_row_count,\r\n( \r\n\tSELECT COUNT_BIG(*) AS num_rows\r\n\tFROM cdm_ibm_mdcd_v993.dbo.measurement m\r\n\t\r\n\tWHERE measurement_concept_id =  3014576\r\n\tAND unit_concept_id = 9557\r\n\tAND value_as_number IS NOT NULL\r\n) denominator\r\n;","CHECK_NAME":"plausibleValueLow","CHECK_LEVEL":"CONCEPT","CHECK_DESCRIPTION":"For the combination of CONCEPT_ID  3014576 (Chloride [Moles/volume] in Serum or Plasma) and UNIT_CONCEPT_ID 9557 (milliequivalent per liter), the number and percent of records that have a value less than     99.000.","CDM_TABLE_NAME":"MEASUREMENT","CDM_FIELD_NAME":"MEASUREMENT_CONCEPT_ID","CONCEPT_ID":" 3014576","UNIT_CONCEPT_ID":"9557","SQL_FILE":"concept_plausible_value_low.sql","CATEGORY":"Plausibility","SUBCATEGORY":"Atemporal","CONTEXT":"Verification","checkId":1524,"FAILED":0,"THRESHOLD_VALUE":5,"_row":"18.399"},{"NUM_VIOLATED_ROWS":0,"PCT_VIOLATED_ROWS":0,"NUM_DENOMINATOR_ROWS":0,"EXECUTION_TIME":"0.526931 secs","QUERY_TEXT":"\r\n/*********\r\nCONCEPT LEVEL check:\r\nPLAUSIBLE_VALUE_LOW - find any MEASUREMENT records that have VALUE_AS_NUMBER with non-null value < plausible low value\r\n\r\nParameters used in this template:\r\ncdmDatabaseSchema = cdm_ibm_mdcd_v993.dbo\r\nconceptId =  3014716\r\nunitConceptId = 8840\r\nplausibleValueLow =      1.000\r\n\r\n**********/\r\n\r\n\r\nSELECT num_violated_rows, CASE WHEN denominator.num_rows = 0 THEN 0 ELSE 1.0*num_violated_rows/denominator.num_rows END  AS pct_violated_rows, \r\n  denominator.num_rows as num_denominator_rows\r\nFROM\r\n(\r\n\tSELECT COUNT_BIG(*) AS num_violated_rows\r\n\tFROM\r\n\t(\r\n\t\tSELECT m.* \r\n\t\tFROM cdm_ibm_mdcd_v993.dbo.measurement m\r\n\t\t\r\n\t\tWHERE m.measurement_concept_id =  3014716\r\n\t\tAND m.unit_concept_id = 8840\r\n\t\tAND m.value_as_number IS NOT NULL\r\n\t\tAND m.value_as_number <      1.000\r\n\t) violated_rows\r\n) violated_row_count,\r\n( \r\n\tSELECT COUNT_BIG(*) AS num_rows\r\n\tFROM cdm_ibm_mdcd_v993.dbo.measurement m\r\n\t\r\n\tWHERE measurement_concept_id =  3014716\r\n\tAND unit_concept_id = 8840\r\n\tAND value_as_number IS NOT NULL\r\n) denominator\r\n;","CHECK_NAME":"plausibleValueLow","CHECK_LEVEL":"CONCEPT","CHECK_DESCRIPTION":"For the combination of CONCEPT_ID  3014716 (Glucose [Mass/volume] in Serum or Plasma --1 hour post 100 g glucose PO) and UNIT_CONCEPT_ID 8840 (milligram per deciliter), the number and percent of records that have a value less than      1.000.","CDM_TABLE_NAME":"MEASUREMENT","CDM_FIELD_NAME":"MEASUREMENT_CONCEPT_ID","CONCEPT_ID":" 3014716","UNIT_CONCEPT_ID":"8840","SQL_FILE":"concept_plausible_value_low.sql","CATEGORY":"Plausibility","SUBCATEGORY":"Atemporal","CONTEXT":"Verification","checkId":1525,"FAILED":0,"THRESHOLD_VALUE":5,"_row":"18.400"},{"NUM_VIOLATED_ROWS":0,"PCT_VIOLATED_ROWS":0,"NUM_DENOMINATOR_ROWS":0,"EXECUTION_TIME":"0.703989 secs","QUERY_TEXT":"\r\n/*********\r\nCONCEPT LEVEL check:\r\nPLAUSIBLE_VALUE_LOW - find any MEASUREMENT records that have VALUE_AS_NUMBER with non-null value < plausible low value\r\n\r\nParameters used in this template:\r\ncdmDatabaseSchema = cdm_ibm_mdcd_v993.dbo\r\nconceptId =  3014791\r\nunitConceptId = 8840\r\nplausibleValueLow =     56.000\r\n\r\n**********/\r\n\r\n\r\nSELECT num_violated_rows, CASE WHEN denominator.num_rows = 0 THEN 0 ELSE 1.0*num_violated_rows/denominator.num_rows END  AS pct_violated_rows, \r\n  denominator.num_rows as num_denominator_rows\r\nFROM\r\n(\r\n\tSELECT COUNT_BIG(*) AS num_violated_rows\r\n\tFROM\r\n\t(\r\n\t\tSELECT m.* \r\n\t\tFROM cdm_ibm_mdcd_v993.dbo.measurement m\r\n\t\t\r\n\t\tWHERE m.measurement_concept_id =  3014791\r\n\t\tAND m.unit_concept_id = 8840\r\n\t\tAND m.value_as_number IS NOT NULL\r\n\t\tAND m.value_as_number <     56.000\r\n\t) violated_rows\r\n) violated_row_count,\r\n( \r\n\tSELECT COUNT_BIG(*) AS num_rows\r\n\tFROM cdm_ibm_mdcd_v993.dbo.measurement m\r\n\t\r\n\tWHERE measurement_concept_id =  3014791\r\n\tAND unit_concept_id = 8840\r\n\tAND value_as_number IS NOT NULL\r\n) denominator\r\n;","CHECK_NAME":"plausibleValueLow","CHECK_LEVEL":"CONCEPT","CHECK_DESCRIPTION":"For the combination of CONCEPT_ID  3014791 (Apolipoprotein B [Mass/volume] in Serum or Plasma) and UNIT_CONCEPT_ID 8840 (milligram per deciliter), the number and percent of records that have a value less than     56.000.","CDM_TABLE_NAME":"MEASUREMENT","CDM_FIELD_NAME":"MEASUREMENT_CONCEPT_ID","CONCEPT_ID":" 3014791","UNIT_CONCEPT_ID":"8840","SQL_FILE":"concept_plausible_value_low.sql","CATEGORY":"Plausibility","SUBCATEGORY":"Atemporal","CONTEXT":"Verification","checkId":1526,"FAILED":0,"THRESHOLD_VALUE":5,"_row":"18.401"},{"NUM_VIOLATED_ROWS":0,"PCT_VIOLATED_ROWS":0,"NUM_DENOMINATOR_ROWS":0,"EXECUTION_TIME":"0.579980 secs","QUERY_TEXT":"\r\n/*********\r\nCONCEPT LEVEL check:\r\nPLAUSIBLE_VALUE_LOW - find any MEASUREMENT records that have VALUE_AS_NUMBER with non-null value < plausible low value\r\n\r\nParameters used in this template:\r\ncdmDatabaseSchema = cdm_ibm_mdcd_v993.dbo\r\nconceptId =  3015076\r\nunitConceptId = 8554\r\nplausibleValueLow =      0.000\r\n\r\n**********/\r\n\r\n\r\nSELECT num_violated_rows, CASE WHEN denominator.num_rows = 0 THEN 0 ELSE 1.0*num_violated_rows/denominator.num_rows END  AS pct_violated_rows, \r\n  denominator.num_rows as num_denominator_rows\r\nFROM\r\n(\r\n\tSELECT COUNT_BIG(*) AS num_violated_rows\r\n\tFROM\r\n\t(\r\n\t\tSELECT m.* \r\n\t\tFROM cdm_ibm_mdcd_v993.dbo.measurement m\r\n\t\t\r\n\t\tWHERE m.measurement_concept_id =  3015076\r\n\t\tAND m.unit_concept_id = 8554\r\n\t\tAND m.value_as_number IS NOT NULL\r\n\t\tAND m.value_as_number <      0.000\r\n\t) violated_rows\r\n) violated_row_count,\r\n( \r\n\tSELECT COUNT_BIG(*) AS num_rows\r\n\tFROM cdm_ibm_mdcd_v993.dbo.measurement m\r\n\t\r\n\tWHERE measurement_concept_id =  3015076\r\n\tAND unit_concept_id = 8554\r\n\tAND value_as_number IS NOT NULL\r\n) denominator\r\n;","CHECK_NAME":"plausibleValueLow","CHECK_LEVEL":"CONCEPT","CHECK_DESCRIPTION":"For the combination of CONCEPT_ID  3015076 (Soybean IgE Ab [Units/volume] in Serum) and UNIT_CONCEPT_ID 8554 (percent), the number and percent of records that have a value less than      0.000.","CDM_TABLE_NAME":"MEASUREMENT","CDM_FIELD_NAME":"MEASUREMENT_CONCEPT_ID","CONCEPT_ID":" 3015076","UNIT_CONCEPT_ID":"8554","SQL_FILE":"concept_plausible_value_low.sql","CATEGORY":"Plausibility","SUBCATEGORY":"Atemporal","CONTEXT":"Verification","checkId":1527,"FAILED":0,"THRESHOLD_VALUE":5,"_row":"18.402"},{"NUM_VIOLATED_ROWS":0,"PCT_VIOLATED_ROWS":0,"NUM_DENOMINATOR_ROWS":0,"EXECUTION_TIME":"0.774980 secs","QUERY_TEXT":"\r\n/*********\r\nCONCEPT LEVEL check:\r\nPLAUSIBLE_VALUE_LOW - find any MEASUREMENT records that have VALUE_AS_NUMBER with non-null value < plausible low value\r\n\r\nParameters used in this template:\r\ncdmDatabaseSchema = cdm_ibm_mdcd_v993.dbo\r\nconceptId =  3015183\r\nunitConceptId = 8554\r\nplausibleValueLow =      0.000\r\n\r\n**********/\r\n\r\n\r\nSELECT num_violated_rows, CASE WHEN denominator.num_rows = 0 THEN 0 ELSE 1.0*num_violated_rows/denominator.num_rows END  AS pct_violated_rows, \r\n  denominator.num_rows as num_denominator_rows\r\nFROM\r\n(\r\n\tSELECT COUNT_BIG(*) AS num_violated_rows\r\n\tFROM\r\n\t(\r\n\t\tSELECT m.* \r\n\t\tFROM cdm_ibm_mdcd_v993.dbo.measurement m\r\n\t\t\r\n\t\tWHERE m.measurement_concept_id =  3015183\r\n\t\tAND m.unit_concept_id = 8554\r\n\t\tAND m.value_as_number IS NOT NULL\r\n\t\tAND m.value_as_number <      0.000\r\n\t) violated_rows\r\n) violated_row_count,\r\n( \r\n\tSELECT COUNT_BIG(*) AS num_rows\r\n\tFROM cdm_ibm_mdcd_v993.dbo.measurement m\r\n\t\r\n\tWHERE measurement_concept_id =  3015183\r\n\tAND unit_concept_id = 8554\r\n\tAND value_as_number IS NOT NULL\r\n) denominator\r\n;","CHECK_NAME":"plausibleValueLow","CHECK_LEVEL":"CONCEPT","CHECK_DESCRIPTION":"For the combination of CONCEPT_ID  3015183 (Erythrocyte sedimentation rate) and UNIT_CONCEPT_ID 8554 (percent), the number and percent of records that have a value less than      0.000.","CDM_TABLE_NAME":"MEASUREMENT","CDM_FIELD_NAME":"MEASUREMENT_CONCEPT_ID","CONCEPT_ID":" 3015183","UNIT_CONCEPT_ID":"8554","SQL_FILE":"concept_plausible_value_low.sql","CATEGORY":"Plausibility","SUBCATEGORY":"Atemporal","CONTEXT":"Verification","checkId":1528,"FAILED":0,"THRESHOLD_VALUE":5,"_row":"18.403"},{"NUM_VIOLATED_ROWS":0,"PCT_VIOLATED_ROWS":0,"NUM_DENOMINATOR_ROWS":0,"EXECUTION_TIME":"1.304973 secs","QUERY_TEXT":"\r\n/*********\r\nCONCEPT LEVEL check:\r\nPLAUSIBLE_VALUE_LOW - find any MEASUREMENT records that have VALUE_AS_NUMBER with non-null value < plausible low value\r\n\r\nParameters used in this template:\r\ncdmDatabaseSchema = cdm_ibm_mdcd_v993.dbo\r\nconceptId =  3015183\r\nunitConceptId = 8752\r\nplausibleValueLow =      0.000\r\n\r\n**********/\r\n\r\n\r\nSELECT num_violated_rows, CASE WHEN denominator.num_rows = 0 THEN 0 ELSE 1.0*num_violated_rows/denominator.num_rows END  AS pct_violated_rows, \r\n  denominator.num_rows as num_denominator_rows\r\nFROM\r\n(\r\n\tSELECT COUNT_BIG(*) AS num_violated_rows\r\n\tFROM\r\n\t(\r\n\t\tSELECT m.* \r\n\t\tFROM cdm_ibm_mdcd_v993.dbo.measurement m\r\n\t\t\r\n\t\tWHERE m.measurement_concept_id =  3015183\r\n\t\tAND m.unit_concept_id = 8752\r\n\t\tAND m.value_as_number IS NOT NULL\r\n\t\tAND m.value_as_number <      0.000\r\n\t) violated_rows\r\n) violated_row_count,\r\n( \r\n\tSELECT COUNT_BIG(*) AS num_rows\r\n\tFROM cdm_ibm_mdcd_v993.dbo.measurement m\r\n\t\r\n\tWHERE measurement_concept_id =  3015183\r\n\tAND unit_concept_id = 8752\r\n\tAND value_as_number IS NOT NULL\r\n) denominator\r\n;","CHECK_NAME":"plausibleValueLow","CHECK_LEVEL":"CONCEPT","CHECK_DESCRIPTION":"For the combination of CONCEPT_ID  3015183 (Erythrocyte sedimentation rate) and UNIT_CONCEPT_ID 8752 (millimeter per hour), the number and percent of records that have a value less than      0.000.","CDM_TABLE_NAME":"MEASUREMENT","CDM_FIELD_NAME":"MEASUREMENT_CONCEPT_ID","CONCEPT_ID":" 3015183","UNIT_CONCEPT_ID":"8752","SQL_FILE":"concept_plausible_value_low.sql","CATEGORY":"Plausibility","SUBCATEGORY":"Atemporal","CONTEXT":"Verification","checkId":1529,"FAILED":0,"THRESHOLD_VALUE":5,"_row":"18.404"},{"NUM_VIOLATED_ROWS":0,"PCT_VIOLATED_ROWS":0,"NUM_DENOMINATOR_ROWS":0,"EXECUTION_TIME":"13.187657 secs","QUERY_TEXT":"\r\n/*********\r\nCONCEPT LEVEL check:\r\nPLAUSIBLE_VALUE_LOW - find any MEASUREMENT records that have VALUE_AS_NUMBER with non-null value < plausible low value\r\n\r\nParameters used in this template:\r\ncdmDatabaseSchema = cdm_ibm_mdcd_v993.dbo\r\nconceptId =  3015280\r\nunitConceptId = 8848\r\nplausibleValueLow =      1.000\r\n\r\n**********/\r\n\r\n\r\nSELECT num_violated_rows, CASE WHEN denominator.num_rows = 0 THEN 0 ELSE 1.0*num_violated_rows/denominator.num_rows END  AS pct_violated_rows, \r\n  denominator.num_rows as num_denominator_rows\r\nFROM\r\n(\r\n\tSELECT COUNT_BIG(*) AS num_violated_rows\r\n\tFROM\r\n\t(\r\n\t\tSELECT m.* \r\n\t\tFROM cdm_ibm_mdcd_v993.dbo.measurement m\r\n\t\t\r\n\t\tWHERE m.measurement_concept_id =  3015280\r\n\t\tAND m.unit_concept_id = 8848\r\n\t\tAND m.value_as_number IS NOT NULL\r\n\t\tAND m.value_as_number <      1.000\r\n\t) violated_rows\r\n) violated_row_count,\r\n( \r\n\tSELECT COUNT_BIG(*) AS num_rows\r\n\tFROM cdm_ibm_mdcd_v993.dbo.measurement m\r\n\t\r\n\tWHERE measurement_concept_id =  3015280\r\n\tAND unit_concept_id = 8848\r\n\tAND value_as_number IS NOT NULL\r\n) denominator\r\n;","CHECK_NAME":"plausibleValueLow","CHECK_LEVEL":"CONCEPT","CHECK_DESCRIPTION":"For the combination of CONCEPT_ID  3015280 (Blasts [#/volume] in Blood by Manual count) and UNIT_CONCEPT_ID 8848 (thousand per microliter), the number and percent of records that have a value less than      1.000.","CDM_TABLE_NAME":"MEASUREMENT","CDM_FIELD_NAME":"MEASUREMENT_CONCEPT_ID","CONCEPT_ID":" 3015280","UNIT_CONCEPT_ID":"8848","SQL_FILE":"concept_plausible_value_low.sql","CATEGORY":"Plausibility","SUBCATEGORY":"Atemporal","CONTEXT":"Verification","checkId":1530,"FAILED":0,"THRESHOLD_VALUE":5,"_row":"18.405"},{"NUM_VIOLATED_ROWS":0,"PCT_VIOLATED_ROWS":0,"NUM_DENOMINATOR_ROWS":0,"EXECUTION_TIME":"6.505817 secs","QUERY_TEXT":"\r\n/*********\r\nCONCEPT LEVEL check:\r\nPLAUSIBLE_VALUE_LOW - find any MEASUREMENT records that have VALUE_AS_NUMBER with non-null value < plausible low value\r\n\r\nParameters used in this template:\r\ncdmDatabaseSchema = cdm_ibm_mdcd_v993.dbo\r\nconceptId =  3015375\r\nunitConceptId = 8751\r\nplausibleValueLow =      1.000\r\n\r\n**********/\r\n\r\n\r\nSELECT num_violated_rows, CASE WHEN denominator.num_rows = 0 THEN 0 ELSE 1.0*num_violated_rows/denominator.num_rows END  AS pct_violated_rows, \r\n  denominator.num_rows as num_denominator_rows\r\nFROM\r\n(\r\n\tSELECT COUNT_BIG(*) AS num_violated_rows\r\n\tFROM\r\n\t(\r\n\t\tSELECT m.* \r\n\t\tFROM cdm_ibm_mdcd_v993.dbo.measurement m\r\n\t\t\r\n\t\tWHERE m.measurement_concept_id =  3015375\r\n\t\tAND m.unit_concept_id = 8751\r\n\t\tAND m.value_as_number IS NOT NULL\r\n\t\tAND m.value_as_number <      1.000\r\n\t) violated_rows\r\n) violated_row_count,\r\n( \r\n\tSELECT COUNT_BIG(*) AS num_rows\r\n\tFROM cdm_ibm_mdcd_v993.dbo.measurement m\r\n\t\r\n\tWHERE measurement_concept_id =  3015375\r\n\tAND unit_concept_id = 8751\r\n\tAND value_as_number IS NOT NULL\r\n) denominator\r\n;","CHECK_NAME":"plausibleValueLow","CHECK_LEVEL":"CONCEPT","CHECK_DESCRIPTION":"For the combination of CONCEPT_ID  3015375 (Amiodarone [Mass/volume] in Serum or Plasma) and UNIT_CONCEPT_ID 8751 (milligram per liter), the number and percent of records that have a value less than      1.000.","CDM_TABLE_NAME":"MEASUREMENT","CDM_FIELD_NAME":"MEASUREMENT_CONCEPT_ID","CONCEPT_ID":" 3015375","UNIT_CONCEPT_ID":"8751","SQL_FILE":"concept_plausible_value_low.sql","CATEGORY":"Plausibility","SUBCATEGORY":"Atemporal","CONTEXT":"Verification","checkId":1531,"FAILED":0,"THRESHOLD_VALUE":5,"_row":"18.406"},{"NUM_VIOLATED_ROWS":0,"PCT_VIOLATED_ROWS":0,"NUM_DENOMINATOR_ROWS":0,"EXECUTION_TIME":"1.723953 secs","QUERY_TEXT":"\r\n/*********\r\nCONCEPT LEVEL check:\r\nPLAUSIBLE_VALUE_LOW - find any MEASUREMENT records that have VALUE_AS_NUMBER with non-null value < plausible low value\r\n\r\nParameters used in this template:\r\ncdmDatabaseSchema = cdm_ibm_mdcd_v993.dbo\r\nconceptId =  3015375\r\nunitConceptId = 8859\r\nplausibleValueLow =      0.000\r\n\r\n**********/\r\n\r\n\r\nSELECT num_violated_rows, CASE WHEN denominator.num_rows = 0 THEN 0 ELSE 1.0*num_violated_rows/denominator.num_rows END  AS pct_violated_rows, \r\n  denominator.num_rows as num_denominator_rows\r\nFROM\r\n(\r\n\tSELECT COUNT_BIG(*) AS num_violated_rows\r\n\tFROM\r\n\t(\r\n\t\tSELECT m.* \r\n\t\tFROM cdm_ibm_mdcd_v993.dbo.measurement m\r\n\t\t\r\n\t\tWHERE m.measurement_concept_id =  3015375\r\n\t\tAND m.unit_concept_id = 8859\r\n\t\tAND m.value_as_number IS NOT NULL\r\n\t\tAND m.value_as_number <      0.000\r\n\t) violated_rows\r\n) violated_row_count,\r\n( \r\n\tSELECT COUNT_BIG(*) AS num_rows\r\n\tFROM cdm_ibm_mdcd_v993.dbo.measurement m\r\n\t\r\n\tWHERE measurement_concept_id =  3015375\r\n\tAND unit_concept_id = 8859\r\n\tAND value_as_number IS NOT NULL\r\n) denominator\r\n;","CHECK_NAME":"plausibleValueLow","CHECK_LEVEL":"CONCEPT","CHECK_DESCRIPTION":"For the combination of CONCEPT_ID  3015375 (Amiodarone [Mass/volume] in Serum or Plasma) and UNIT_CONCEPT_ID 8859 (microgram per milliliter), the number and percent of records that have a value less than      0.000.","CDM_TABLE_NAME":"MEASUREMENT","CDM_FIELD_NAME":"MEASUREMENT_CONCEPT_ID","CONCEPT_ID":" 3015375","UNIT_CONCEPT_ID":"8859","SQL_FILE":"concept_plausible_value_low.sql","CATEGORY":"Plausibility","SUBCATEGORY":"Atemporal","CONTEXT":"Verification","checkId":1532,"FAILED":0,"THRESHOLD_VALUE":5,"_row":"18.407"},{"NUM_VIOLATED_ROWS":0,"PCT_VIOLATED_ROWS":0,"NUM_DENOMINATOR_ROWS":0,"EXECUTION_TIME":"0.934977 secs","QUERY_TEXT":"\r\n/*********\r\nCONCEPT LEVEL check:\r\nPLAUSIBLE_VALUE_LOW - find any MEASUREMENT records that have VALUE_AS_NUMBER with non-null value < plausible low value\r\n\r\nParameters used in this template:\r\ncdmDatabaseSchema = cdm_ibm_mdcd_v993.dbo\r\nconceptId =  3015377\r\nunitConceptId = 8713\r\nplausibleValueLow =      1.000\r\n\r\n**********/\r\n\r\n\r\nSELECT num_violated_rows, CASE WHEN denominator.num_rows = 0 THEN 0 ELSE 1.0*num_violated_rows/denominator.num_rows END  AS pct_violated_rows, \r\n  denominator.num_rows as num_denominator_rows\r\nFROM\r\n(\r\n\tSELECT COUNT_BIG(*) AS num_violated_rows\r\n\tFROM\r\n\t(\r\n\t\tSELECT m.* \r\n\t\tFROM cdm_ibm_mdcd_v993.dbo.measurement m\r\n\t\t\r\n\t\tWHERE m.measurement_concept_id =  3015377\r\n\t\tAND m.unit_concept_id = 8713\r\n\t\tAND m.value_as_number IS NOT NULL\r\n\t\tAND m.value_as_number <      1.000\r\n\t) violated_rows\r\n) violated_row_count,\r\n( \r\n\tSELECT COUNT_BIG(*) AS num_rows\r\n\tFROM cdm_ibm_mdcd_v993.dbo.measurement m\r\n\t\r\n\tWHERE measurement_concept_id =  3015377\r\n\tAND unit_concept_id = 8713\r\n\tAND value_as_number IS NOT NULL\r\n) denominator\r\n;","CHECK_NAME":"plausibleValueLow","CHECK_LEVEL":"CONCEPT","CHECK_DESCRIPTION":"For the combination of CONCEPT_ID  3015377 (Calcium [Moles/volume] in Serum or Plasma) and UNIT_CONCEPT_ID 8713 (gram per deciliter), the number and percent of records that have a value less than      1.000.","CDM_TABLE_NAME":"MEASUREMENT","CDM_FIELD_NAME":"MEASUREMENT_CONCEPT_ID","CONCEPT_ID":" 3015377","UNIT_CONCEPT_ID":"8713","SQL_FILE":"concept_plausible_value_low.sql","CATEGORY":"Plausibility","SUBCATEGORY":"Atemporal","CONTEXT":"Verification","checkId":1533,"FAILED":0,"THRESHOLD_VALUE":5,"_row":"18.408"},{"NUM_VIOLATED_ROWS":0,"PCT_VIOLATED_ROWS":0,"NUM_DENOMINATOR_ROWS":0,"EXECUTION_TIME":"1.890971 secs","QUERY_TEXT":"\r\n/*********\r\nCONCEPT LEVEL check:\r\nPLAUSIBLE_VALUE_LOW - find any MEASUREMENT records that have VALUE_AS_NUMBER with non-null value < plausible low value\r\n\r\nParameters used in this template:\r\ncdmDatabaseSchema = cdm_ibm_mdcd_v993.dbo\r\nconceptId =  3015377\r\nunitConceptId = 8753\r\nplausibleValueLow =      7.000\r\n\r\n**********/\r\n\r\n\r\nSELECT num_violated_rows, CASE WHEN denominator.num_rows = 0 THEN 0 ELSE 1.0*num_violated_rows/denominator.num_rows END  AS pct_violated_rows, \r\n  denominator.num_rows as num_denominator_rows\r\nFROM\r\n(\r\n\tSELECT COUNT_BIG(*) AS num_violated_rows\r\n\tFROM\r\n\t(\r\n\t\tSELECT m.* \r\n\t\tFROM cdm_ibm_mdcd_v993.dbo.measurement m\r\n\t\t\r\n\t\tWHERE m.measurement_concept_id =  3015377\r\n\t\tAND m.unit_concept_id = 8753\r\n\t\tAND m.value_as_number IS NOT NULL\r\n\t\tAND m.value_as_number <      7.000\r\n\t) violated_rows\r\n) violated_row_count,\r\n( \r\n\tSELECT COUNT_BIG(*) AS num_rows\r\n\tFROM cdm_ibm_mdcd_v993.dbo.measurement m\r\n\t\r\n\tWHERE measurement_concept_id =  3015377\r\n\tAND unit_concept_id = 8753\r\n\tAND value_as_number IS NOT NULL\r\n) denominator\r\n;","CHECK_NAME":"plausibleValueLow","CHECK_LEVEL":"CONCEPT","CHECK_DESCRIPTION":"For the combination of CONCEPT_ID  3015377 (Calcium [Moles/volume] in Serum or Plasma) and UNIT_CONCEPT_ID 8753 (millimole per liter), the number and percent of records that have a value less than      7.000.","CDM_TABLE_NAME":"MEASUREMENT","CDM_FIELD_NAME":"MEASUREMENT_CONCEPT_ID","CONCEPT_ID":" 3015377","UNIT_CONCEPT_ID":"8753","SQL_FILE":"concept_plausible_value_low.sql","CATEGORY":"Plausibility","SUBCATEGORY":"Atemporal","CONTEXT":"Verification","checkId":1534,"FAILED":0,"THRESHOLD_VALUE":5,"_row":"18.409"},{"NUM_VIOLATED_ROWS":0,"PCT_VIOLATED_ROWS":0,"NUM_DENOMINATOR_ROWS":0,"EXECUTION_TIME":"0.771976 secs","QUERY_TEXT":"\r\n/*********\r\nCONCEPT LEVEL check:\r\nPLAUSIBLE_VALUE_LOW - find any MEASUREMENT records that have VALUE_AS_NUMBER with non-null value < plausible low value\r\n\r\nParameters used in this template:\r\ncdmDatabaseSchema = cdm_ibm_mdcd_v993.dbo\r\nconceptId =  3015377\r\nunitConceptId = 8840\r\nplausibleValueLow =      8.000\r\n\r\n**********/\r\n\r\n\r\nSELECT num_violated_rows, CASE WHEN denominator.num_rows = 0 THEN 0 ELSE 1.0*num_violated_rows/denominator.num_rows END  AS pct_violated_rows, \r\n  denominator.num_rows as num_denominator_rows\r\nFROM\r\n(\r\n\tSELECT COUNT_BIG(*) AS num_violated_rows\r\n\tFROM\r\n\t(\r\n\t\tSELECT m.* \r\n\t\tFROM cdm_ibm_mdcd_v993.dbo.measurement m\r\n\t\t\r\n\t\tWHERE m.measurement_concept_id =  3015377\r\n\t\tAND m.unit_concept_id = 8840\r\n\t\tAND m.value_as_number IS NOT NULL\r\n\t\tAND m.value_as_number <      8.000\r\n\t) violated_rows\r\n) violated_row_count,\r\n( \r\n\tSELECT COUNT_BIG(*) AS num_rows\r\n\tFROM cdm_ibm_mdcd_v993.dbo.measurement m\r\n\t\r\n\tWHERE measurement_concept_id =  3015377\r\n\tAND unit_concept_id = 8840\r\n\tAND value_as_number IS NOT NULL\r\n) denominator\r\n;","CHECK_NAME":"plausibleValueLow","CHECK_LEVEL":"CONCEPT","CHECK_DESCRIPTION":"For the combination of CONCEPT_ID  3015377 (Calcium [Moles/volume] in Serum or Plasma) and UNIT_CONCEPT_ID 8840 (milligram per deciliter), the number and percent of records that have a value less than      8.000.","CDM_TABLE_NAME":"MEASUREMENT","CDM_FIELD_NAME":"MEASUREMENT_CONCEPT_ID","CONCEPT_ID":" 3015377","UNIT_CONCEPT_ID":"8840","SQL_FILE":"concept_plausible_value_low.sql","CATEGORY":"Plausibility","SUBCATEGORY":"Atemporal","CONTEXT":"Verification","checkId":1535,"FAILED":0,"THRESHOLD_VALUE":5,"_row":"18.410"},{"NUM_VIOLATED_ROWS":0,"PCT_VIOLATED_ROWS":0,"NUM_DENOMINATOR_ROWS":0,"EXECUTION_TIME":"2.009944 secs","QUERY_TEXT":"\r\n/*********\r\nCONCEPT LEVEL check:\r\nPLAUSIBLE_VALUE_LOW - find any MEASUREMENT records that have VALUE_AS_NUMBER with non-null value < plausible low value\r\n\r\nParameters used in this template:\r\ncdmDatabaseSchema = cdm_ibm_mdcd_v993.dbo\r\nconceptId =  3015473\r\nunitConceptId = 8753\r\nplausibleValueLow =     18.000\r\n\r\n**********/\r\n\r\n\r\nSELECT num_violated_rows, CASE WHEN denominator.num_rows = 0 THEN 0 ELSE 1.0*num_violated_rows/denominator.num_rows END  AS pct_violated_rows, \r\n  denominator.num_rows as num_denominator_rows\r\nFROM\r\n(\r\n\tSELECT COUNT_BIG(*) AS num_violated_rows\r\n\tFROM\r\n\t(\r\n\t\tSELECT m.* \r\n\t\tFROM cdm_ibm_mdcd_v993.dbo.measurement m\r\n\t\t\r\n\t\tWHERE m.measurement_concept_id =  3015473\r\n\t\tAND m.unit_concept_id = 8753\r\n\t\tAND m.value_as_number IS NOT NULL\r\n\t\tAND m.value_as_number <     18.000\r\n\t) violated_rows\r\n) violated_row_count,\r\n( \r\n\tSELECT COUNT_BIG(*) AS num_rows\r\n\tFROM cdm_ibm_mdcd_v993.dbo.measurement m\r\n\t\r\n\tWHERE measurement_concept_id =  3015473\r\n\tAND unit_concept_id = 8753\r\n\tAND value_as_number IS NOT NULL\r\n) denominator\r\n;","CHECK_NAME":"plausibleValueLow","CHECK_LEVEL":"CONCEPT","CHECK_DESCRIPTION":"For the combination of CONCEPT_ID  3015473 (Bicarbonate [Moles/volume] in Plasma) and UNIT_CONCEPT_ID 8753 (millimole per liter), the number and percent of records that have a value less than     18.000.","CDM_TABLE_NAME":"MEASUREMENT","CDM_FIELD_NAME":"MEASUREMENT_CONCEPT_ID","CONCEPT_ID":" 3015473","UNIT_CONCEPT_ID":"8753","SQL_FILE":"concept_plausible_value_low.sql","CATEGORY":"Plausibility","SUBCATEGORY":"Atemporal","CONTEXT":"Verification","checkId":1536,"FAILED":0,"THRESHOLD_VALUE":5,"_row":"18.411"},{"NUM_VIOLATED_ROWS":0,"PCT_VIOLATED_ROWS":0,"NUM_DENOMINATOR_ROWS":0,"EXECUTION_TIME":"0.642969 secs","QUERY_TEXT":"\r\n/*********\r\nCONCEPT LEVEL check:\r\nPLAUSIBLE_VALUE_LOW - find any MEASUREMENT records that have VALUE_AS_NUMBER with non-null value < plausible low value\r\n\r\nParameters used in this template:\r\ncdmDatabaseSchema = cdm_ibm_mdcd_v993.dbo\r\nconceptId =  3015473\r\nunitConceptId = 9557\r\nplausibleValueLow =     18.000\r\n\r\n**********/\r\n\r\n\r\nSELECT num_violated_rows, CASE WHEN denominator.num_rows = 0 THEN 0 ELSE 1.0*num_violated_rows/denominator.num_rows END  AS pct_violated_rows, \r\n  denominator.num_rows as num_denominator_rows\r\nFROM\r\n(\r\n\tSELECT COUNT_BIG(*) AS num_violated_rows\r\n\tFROM\r\n\t(\r\n\t\tSELECT m.* \r\n\t\tFROM cdm_ibm_mdcd_v993.dbo.measurement m\r\n\t\t\r\n\t\tWHERE m.measurement_concept_id =  3015473\r\n\t\tAND m.unit_concept_id = 9557\r\n\t\tAND m.value_as_number IS NOT NULL\r\n\t\tAND m.value_as_number <     18.000\r\n\t) violated_rows\r\n) violated_row_count,\r\n( \r\n\tSELECT COUNT_BIG(*) AS num_rows\r\n\tFROM cdm_ibm_mdcd_v993.dbo.measurement m\r\n\t\r\n\tWHERE measurement_concept_id =  3015473\r\n\tAND unit_concept_id = 9557\r\n\tAND value_as_number IS NOT NULL\r\n) denominator\r\n;","CHECK_NAME":"plausibleValueLow","CHECK_LEVEL":"CONCEPT","CHECK_DESCRIPTION":"For the combination of CONCEPT_ID  3015473 (Bicarbonate [Moles/volume] in Plasma) and UNIT_CONCEPT_ID 9557 (milliequivalent per liter), the number and percent of records that have a value less than     18.000.","CDM_TABLE_NAME":"MEASUREMENT","CDM_FIELD_NAME":"MEASUREMENT_CONCEPT_ID","CONCEPT_ID":" 3015473","UNIT_CONCEPT_ID":"9557","SQL_FILE":"concept_plausible_value_low.sql","CATEGORY":"Plausibility","SUBCATEGORY":"Atemporal","CONTEXT":"Verification","checkId":1537,"FAILED":0,"THRESHOLD_VALUE":5,"_row":"18.412"},{"NUM_VIOLATED_ROWS":0,"PCT_VIOLATED_ROWS":0,"NUM_DENOMINATOR_ROWS":0,"EXECUTION_TIME":"1.358967 secs","QUERY_TEXT":"\r\n/*********\r\nCONCEPT LEVEL check:\r\nPLAUSIBLE_VALUE_LOW - find any MEASUREMENT records that have VALUE_AS_NUMBER with non-null value < plausible low value\r\n\r\nParameters used in this template:\r\ncdmDatabaseSchema = cdm_ibm_mdcd_v993.dbo\r\nconceptId =  3015586\r\nunitConceptId = 8554\r\nplausibleValueLow =      0.000\r\n\r\n**********/\r\n\r\n\r\nSELECT num_violated_rows, CASE WHEN denominator.num_rows = 0 THEN 0 ELSE 1.0*num_violated_rows/denominator.num_rows END  AS pct_violated_rows, \r\n  denominator.num_rows as num_denominator_rows\r\nFROM\r\n(\r\n\tSELECT COUNT_BIG(*) AS num_violated_rows\r\n\tFROM\r\n\t(\r\n\t\tSELECT m.* \r\n\t\tFROM cdm_ibm_mdcd_v993.dbo.measurement m\r\n\t\t\r\n\t\tWHERE m.measurement_concept_id =  3015586\r\n\t\tAND m.unit_concept_id = 8554\r\n\t\tAND m.value_as_number IS NOT NULL\r\n\t\tAND m.value_as_number <      0.000\r\n\t) violated_rows\r\n) violated_row_count,\r\n( \r\n\tSELECT COUNT_BIG(*) AS num_rows\r\n\tFROM cdm_ibm_mdcd_v993.dbo.measurement m\r\n\t\r\n\tWHERE measurement_concept_id =  3015586\r\n\tAND unit_concept_id = 8554\r\n\tAND value_as_number IS NOT NULL\r\n) denominator\r\n;","CHECK_NAME":"plausibleValueLow","CHECK_LEVEL":"CONCEPT","CHECK_DESCRIPTION":"For the combination of CONCEPT_ID  3015586 (Segmented neutrophils [#/volume] in Blood) and UNIT_CONCEPT_ID 8554 (percent), the number and percent of records that have a value less than      0.000.","CDM_TABLE_NAME":"MEASUREMENT","CDM_FIELD_NAME":"MEASUREMENT_CONCEPT_ID","CONCEPT_ID":" 3015586","UNIT_CONCEPT_ID":"8554","SQL_FILE":"concept_plausible_value_low.sql","CATEGORY":"Plausibility","SUBCATEGORY":"Atemporal","CONTEXT":"Verification","checkId":1538,"FAILED":0,"THRESHOLD_VALUE":5,"_row":"18.413"},{"NUM_VIOLATED_ROWS":0,"PCT_VIOLATED_ROWS":0,"NUM_DENOMINATOR_ROWS":0,"EXECUTION_TIME":"1.200952 secs","QUERY_TEXT":"\r\n/*********\r\nCONCEPT LEVEL check:\r\nPLAUSIBLE_VALUE_LOW - find any MEASUREMENT records that have VALUE_AS_NUMBER with non-null value < plausible low value\r\n\r\nParameters used in this template:\r\ncdmDatabaseSchema = cdm_ibm_mdcd_v993.dbo\r\nconceptId =  3015586\r\nunitConceptId = 8848\r\nplausibleValueLow =      0.100\r\n\r\n**********/\r\n\r\n\r\nSELECT num_violated_rows, CASE WHEN denominator.num_rows = 0 THEN 0 ELSE 1.0*num_violated_rows/denominator.num_rows END  AS pct_violated_rows, \r\n  denominator.num_rows as num_denominator_rows\r\nFROM\r\n(\r\n\tSELECT COUNT_BIG(*) AS num_violated_rows\r\n\tFROM\r\n\t(\r\n\t\tSELECT m.* \r\n\t\tFROM cdm_ibm_mdcd_v993.dbo.measurement m\r\n\t\t\r\n\t\tWHERE m.measurement_concept_id =  3015586\r\n\t\tAND m.unit_concept_id = 8848\r\n\t\tAND m.value_as_number IS NOT NULL\r\n\t\tAND m.value_as_number <      0.100\r\n\t) violated_rows\r\n) violated_row_count,\r\n( \r\n\tSELECT COUNT_BIG(*) AS num_rows\r\n\tFROM cdm_ibm_mdcd_v993.dbo.measurement m\r\n\t\r\n\tWHERE measurement_concept_id =  3015586\r\n\tAND unit_concept_id = 8848\r\n\tAND value_as_number IS NOT NULL\r\n) denominator\r\n;","CHECK_NAME":"plausibleValueLow","CHECK_LEVEL":"CONCEPT","CHECK_DESCRIPTION":"For the combination of CONCEPT_ID  3015586 (Segmented neutrophils [#/volume] in Blood) and UNIT_CONCEPT_ID 8848 (thousand per microliter), the number and percent of records that have a value less than      0.100.","CDM_TABLE_NAME":"MEASUREMENT","CDM_FIELD_NAME":"MEASUREMENT_CONCEPT_ID","CONCEPT_ID":" 3015586","UNIT_CONCEPT_ID":"8848","SQL_FILE":"concept_plausible_value_low.sql","CATEGORY":"Plausibility","SUBCATEGORY":"Atemporal","CONTEXT":"Verification","checkId":1539,"FAILED":0,"THRESHOLD_VALUE":5,"_row":"18.414"},{"NUM_VIOLATED_ROWS":0,"PCT_VIOLATED_ROWS":0,"NUM_DENOMINATOR_ROWS":0,"EXECUTION_TIME":"0.653983 secs","QUERY_TEXT":"\r\n/*********\r\nCONCEPT LEVEL check:\r\nPLAUSIBLE_VALUE_LOW - find any MEASUREMENT records that have VALUE_AS_NUMBER with non-null value < plausible low value\r\n\r\nParameters used in this template:\r\ncdmDatabaseSchema = cdm_ibm_mdcd_v993.dbo\r\nconceptId =  3015586\r\nunitConceptId = 8961\r\nplausibleValueLow =      0.100\r\n\r\n**********/\r\n\r\n\r\nSELECT num_violated_rows, CASE WHEN denominator.num_rows = 0 THEN 0 ELSE 1.0*num_violated_rows/denominator.num_rows END  AS pct_violated_rows, \r\n  denominator.num_rows as num_denominator_rows\r\nFROM\r\n(\r\n\tSELECT COUNT_BIG(*) AS num_violated_rows\r\n\tFROM\r\n\t(\r\n\t\tSELECT m.* \r\n\t\tFROM cdm_ibm_mdcd_v993.dbo.measurement m\r\n\t\t\r\n\t\tWHERE m.measurement_concept_id =  3015586\r\n\t\tAND m.unit_concept_id = 8961\r\n\t\tAND m.value_as_number IS NOT NULL\r\n\t\tAND m.value_as_number <      0.100\r\n\t) violated_rows\r\n) violated_row_count,\r\n( \r\n\tSELECT COUNT_BIG(*) AS num_rows\r\n\tFROM cdm_ibm_mdcd_v993.dbo.measurement m\r\n\t\r\n\tWHERE measurement_concept_id =  3015586\r\n\tAND unit_concept_id = 8961\r\n\tAND value_as_number IS NOT NULL\r\n) denominator\r\n;","CHECK_NAME":"plausibleValueLow","CHECK_LEVEL":"CONCEPT","CHECK_DESCRIPTION":"For the combination of CONCEPT_ID  3015586 (Segmented neutrophils [#/volume] in Blood) and UNIT_CONCEPT_ID 8961 (thousand per cubic millimeter), the number and percent of records that have a value less than      0.100.","CDM_TABLE_NAME":"MEASUREMENT","CDM_FIELD_NAME":"MEASUREMENT_CONCEPT_ID","CONCEPT_ID":" 3015586","UNIT_CONCEPT_ID":"8961","SQL_FILE":"concept_plausible_value_low.sql","CATEGORY":"Plausibility","SUBCATEGORY":"Atemporal","CONTEXT":"Verification","checkId":1540,"FAILED":0,"THRESHOLD_VALUE":5,"_row":"18.415"},{"NUM_VIOLATED_ROWS":0,"PCT_VIOLATED_ROWS":0,"NUM_DENOMINATOR_ROWS":0,"EXECUTION_TIME":"1.209976 secs","QUERY_TEXT":"\r\n/*********\r\nCONCEPT LEVEL check:\r\nPLAUSIBLE_VALUE_LOW - find any MEASUREMENT records that have VALUE_AS_NUMBER with non-null value < plausible low value\r\n\r\nParameters used in this template:\r\ncdmDatabaseSchema = cdm_ibm_mdcd_v993.dbo\r\nconceptId =  3015632\r\nunitConceptId = 8647\r\nplausibleValueLow =    232.000\r\n\r\n**********/\r\n\r\n\r\nSELECT num_violated_rows, CASE WHEN denominator.num_rows = 0 THEN 0 ELSE 1.0*num_violated_rows/denominator.num_rows END  AS pct_violated_rows, \r\n  denominator.num_rows as num_denominator_rows\r\nFROM\r\n(\r\n\tSELECT COUNT_BIG(*) AS num_violated_rows\r\n\tFROM\r\n\t(\r\n\t\tSELECT m.* \r\n\t\tFROM cdm_ibm_mdcd_v993.dbo.measurement m\r\n\t\t\r\n\t\tWHERE m.measurement_concept_id =  3015632\r\n\t\tAND m.unit_concept_id = 8647\r\n\t\tAND m.value_as_number IS NOT NULL\r\n\t\tAND m.value_as_number <    232.000\r\n\t) violated_rows\r\n) violated_row_count,\r\n( \r\n\tSELECT COUNT_BIG(*) AS num_rows\r\n\tFROM cdm_ibm_mdcd_v993.dbo.measurement m\r\n\t\r\n\tWHERE measurement_concept_id =  3015632\r\n\tAND unit_concept_id = 8647\r\n\tAND value_as_number IS NOT NULL\r\n) denominator\r\n;","CHECK_NAME":"plausibleValueLow","CHECK_LEVEL":"CONCEPT","CHECK_DESCRIPTION":"For the combination of CONCEPT_ID  3015632 (Carbon dioxide, total [Moles/volume] in Serum or Plasma) and UNIT_CONCEPT_ID 8647 (per microliter), the number and percent of records that have a value less than    232.000.","CDM_TABLE_NAME":"MEASUREMENT","CDM_FIELD_NAME":"MEASUREMENT_CONCEPT_ID","CONCEPT_ID":" 3015632","UNIT_CONCEPT_ID":"8647","SQL_FILE":"concept_plausible_value_low.sql","CATEGORY":"Plausibility","SUBCATEGORY":"Atemporal","CONTEXT":"Verification","checkId":1541,"FAILED":0,"THRESHOLD_VALUE":5,"_row":"18.416"},{"NUM_VIOLATED_ROWS":0,"PCT_VIOLATED_ROWS":0,"NUM_DENOMINATOR_ROWS":0,"EXECUTION_TIME":"1.005970 secs","QUERY_TEXT":"\r\n/*********\r\nCONCEPT LEVEL check:\r\nPLAUSIBLE_VALUE_LOW - find any MEASUREMENT records that have VALUE_AS_NUMBER with non-null value < plausible low value\r\n\r\nParameters used in this template:\r\ncdmDatabaseSchema = cdm_ibm_mdcd_v993.dbo\r\nconceptId =  3015632\r\nunitConceptId = 8753\r\nplausibleValueLow =     21.000\r\n\r\n**********/\r\n\r\n\r\nSELECT num_violated_rows, CASE WHEN denominator.num_rows = 0 THEN 0 ELSE 1.0*num_violated_rows/denominator.num_rows END  AS pct_violated_rows, \r\n  denominator.num_rows as num_denominator_rows\r\nFROM\r\n(\r\n\tSELECT COUNT_BIG(*) AS num_violated_rows\r\n\tFROM\r\n\t(\r\n\t\tSELECT m.* \r\n\t\tFROM cdm_ibm_mdcd_v993.dbo.measurement m\r\n\t\t\r\n\t\tWHERE m.measurement_concept_id =  3015632\r\n\t\tAND m.unit_concept_id = 8753\r\n\t\tAND m.value_as_number IS NOT NULL\r\n\t\tAND m.value_as_number <     21.000\r\n\t) violated_rows\r\n) violated_row_count,\r\n( \r\n\tSELECT COUNT_BIG(*) AS num_rows\r\n\tFROM cdm_ibm_mdcd_v993.dbo.measurement m\r\n\t\r\n\tWHERE measurement_concept_id =  3015632\r\n\tAND unit_concept_id = 8753\r\n\tAND value_as_number IS NOT NULL\r\n) denominator\r\n;","CHECK_NAME":"plausibleValueLow","CHECK_LEVEL":"CONCEPT","CHECK_DESCRIPTION":"For the combination of CONCEPT_ID  3015632 (Carbon dioxide, total [Moles/volume] in Serum or Plasma) and UNIT_CONCEPT_ID 8753 (millimole per liter), the number and percent of records that have a value less than     21.000.","CDM_TABLE_NAME":"MEASUREMENT","CDM_FIELD_NAME":"MEASUREMENT_CONCEPT_ID","CONCEPT_ID":" 3015632","UNIT_CONCEPT_ID":"8753","SQL_FILE":"concept_plausible_value_low.sql","CATEGORY":"Plausibility","SUBCATEGORY":"Atemporal","CONTEXT":"Verification","checkId":1542,"FAILED":0,"THRESHOLD_VALUE":5,"_row":"18.417"},{"NUM_VIOLATED_ROWS":0,"PCT_VIOLATED_ROWS":0,"NUM_DENOMINATOR_ROWS":0,"EXECUTION_TIME":"0.522989 secs","QUERY_TEXT":"\r\n/*********\r\nCONCEPT LEVEL check:\r\nPLAUSIBLE_VALUE_LOW - find any MEASUREMENT records that have VALUE_AS_NUMBER with non-null value < plausible low value\r\n\r\nParameters used in this template:\r\ncdmDatabaseSchema = cdm_ibm_mdcd_v993.dbo\r\nconceptId =  3015632\r\nunitConceptId = 8840\r\nplausibleValueLow =      1.000\r\n\r\n**********/\r\n\r\n\r\nSELECT num_violated_rows, CASE WHEN denominator.num_rows = 0 THEN 0 ELSE 1.0*num_violated_rows/denominator.num_rows END  AS pct_violated_rows, \r\n  denominator.num_rows as num_denominator_rows\r\nFROM\r\n(\r\n\tSELECT COUNT_BIG(*) AS num_violated_rows\r\n\tFROM\r\n\t(\r\n\t\tSELECT m.* \r\n\t\tFROM cdm_ibm_mdcd_v993.dbo.measurement m\r\n\t\t\r\n\t\tWHERE m.measurement_concept_id =  3015632\r\n\t\tAND m.unit_concept_id = 8840\r\n\t\tAND m.value_as_number IS NOT NULL\r\n\t\tAND m.value_as_number <      1.000\r\n\t) violated_rows\r\n) violated_row_count,\r\n( \r\n\tSELECT COUNT_BIG(*) AS num_rows\r\n\tFROM cdm_ibm_mdcd_v993.dbo.measurement m\r\n\t\r\n\tWHERE measurement_concept_id =  3015632\r\n\tAND unit_concept_id = 8840\r\n\tAND value_as_number IS NOT NULL\r\n) denominator\r\n;","CHECK_NAME":"plausibleValueLow","CHECK_LEVEL":"CONCEPT","CHECK_DESCRIPTION":"For the combination of CONCEPT_ID  3015632 (Carbon dioxide, total [Moles/volume] in Serum or Plasma) and UNIT_CONCEPT_ID 8840 (milligram per deciliter), the number and percent of records that have a value less than      1.000.","CDM_TABLE_NAME":"MEASUREMENT","CDM_FIELD_NAME":"MEASUREMENT_CONCEPT_ID","CONCEPT_ID":" 3015632","UNIT_CONCEPT_ID":"8840","SQL_FILE":"concept_plausible_value_low.sql","CATEGORY":"Plausibility","SUBCATEGORY":"Atemporal","CONTEXT":"Verification","checkId":1543,"FAILED":0,"THRESHOLD_VALUE":5,"_row":"18.418"},{"NUM_VIOLATED_ROWS":0,"PCT_VIOLATED_ROWS":0,"NUM_DENOMINATOR_ROWS":0,"EXECUTION_TIME":"0.638977 secs","QUERY_TEXT":"\r\n/*********\r\nCONCEPT LEVEL check:\r\nPLAUSIBLE_VALUE_LOW - find any MEASUREMENT records that have VALUE_AS_NUMBER with non-null value < plausible low value\r\n\r\nParameters used in this template:\r\ncdmDatabaseSchema = cdm_ibm_mdcd_v993.dbo\r\nconceptId =  3015632\r\nunitConceptId = 9557\r\nplausibleValueLow =     22.000\r\n\r\n**********/\r\n\r\n\r\nSELECT num_violated_rows, CASE WHEN denominator.num_rows = 0 THEN 0 ELSE 1.0*num_violated_rows/denominator.num_rows END  AS pct_violated_rows, \r\n  denominator.num_rows as num_denominator_rows\r\nFROM\r\n(\r\n\tSELECT COUNT_BIG(*) AS num_violated_rows\r\n\tFROM\r\n\t(\r\n\t\tSELECT m.* \r\n\t\tFROM cdm_ibm_mdcd_v993.dbo.measurement m\r\n\t\t\r\n\t\tWHERE m.measurement_concept_id =  3015632\r\n\t\tAND m.unit_concept_id = 9557\r\n\t\tAND m.value_as_number IS NOT NULL\r\n\t\tAND m.value_as_number <     22.000\r\n\t) violated_rows\r\n) violated_row_count,\r\n( \r\n\tSELECT COUNT_BIG(*) AS num_rows\r\n\tFROM cdm_ibm_mdcd_v993.dbo.measurement m\r\n\t\r\n\tWHERE measurement_concept_id =  3015632\r\n\tAND unit_concept_id = 9557\r\n\tAND value_as_number IS NOT NULL\r\n) denominator\r\n;","CHECK_NAME":"plausibleValueLow","CHECK_LEVEL":"CONCEPT","CHECK_DESCRIPTION":"For the combination of CONCEPT_ID  3015632 (Carbon dioxide, total [Moles/volume] in Serum or Plasma) and UNIT_CONCEPT_ID 9557 (milliequivalent per liter), the number and percent of records that have a value less than     22.000.","CDM_TABLE_NAME":"MEASUREMENT","CDM_FIELD_NAME":"MEASUREMENT_CONCEPT_ID","CONCEPT_ID":" 3015632","UNIT_CONCEPT_ID":"9557","SQL_FILE":"concept_plausible_value_low.sql","CATEGORY":"Plausibility","SUBCATEGORY":"Atemporal","CONTEXT":"Verification","checkId":1544,"FAILED":0,"THRESHOLD_VALUE":5,"_row":"18.419"},{"NUM_VIOLATED_ROWS":0,"PCT_VIOLATED_ROWS":0,"NUM_DENOMINATOR_ROWS":0,"EXECUTION_TIME":"1.876944 secs","QUERY_TEXT":"\r\n/*********\r\nCONCEPT LEVEL check:\r\nPLAUSIBLE_VALUE_LOW - find any MEASUREMENT records that have VALUE_AS_NUMBER with non-null value < plausible low value\r\n\r\nParameters used in this template:\r\ncdmDatabaseSchema = cdm_ibm_mdcd_v993.dbo\r\nconceptId =  3015731\r\nunitConceptId = 8848\r\nplausibleValueLow =      1.000\r\n\r\n**********/\r\n\r\n\r\nSELECT num_violated_rows, CASE WHEN denominator.num_rows = 0 THEN 0 ELSE 1.0*num_violated_rows/denominator.num_rows END  AS pct_violated_rows, \r\n  denominator.num_rows as num_denominator_rows\r\nFROM\r\n(\r\n\tSELECT COUNT_BIG(*) AS num_violated_rows\r\n\tFROM\r\n\t(\r\n\t\tSELECT m.* \r\n\t\tFROM cdm_ibm_mdcd_v993.dbo.measurement m\r\n\t\t\r\n\t\tWHERE m.measurement_concept_id =  3015731\r\n\t\tAND m.unit_concept_id = 8848\r\n\t\tAND m.value_as_number IS NOT NULL\r\n\t\tAND m.value_as_number <      1.000\r\n\t) violated_rows\r\n) violated_row_count,\r\n( \r\n\tSELECT COUNT_BIG(*) AS num_rows\r\n\tFROM cdm_ibm_mdcd_v993.dbo.measurement m\r\n\t\r\n\tWHERE measurement_concept_id =  3015731\r\n\tAND unit_concept_id = 8848\r\n\tAND value_as_number IS NOT NULL\r\n) denominator\r\n;","CHECK_NAME":"plausibleValueLow","CHECK_LEVEL":"CONCEPT","CHECK_DESCRIPTION":"For the combination of CONCEPT_ID  3015731 (Bermuda grass IgE Ab [Units/volume] in Serum) and UNIT_CONCEPT_ID 8848 (thousand per microliter), the number and percent of records that have a value less than      1.000.","CDM_TABLE_NAME":"MEASUREMENT","CDM_FIELD_NAME":"MEASUREMENT_CONCEPT_ID","CONCEPT_ID":" 3015731","UNIT_CONCEPT_ID":"8848","SQL_FILE":"concept_plausible_value_low.sql","CATEGORY":"Plausibility","SUBCATEGORY":"Atemporal","CONTEXT":"Verification","checkId":1545,"FAILED":0,"THRESHOLD_VALUE":5,"_row":"18.420"},{"NUM_VIOLATED_ROWS":0,"PCT_VIOLATED_ROWS":0,"NUM_DENOMINATOR_ROWS":0,"EXECUTION_TIME":"0.556939 secs","QUERY_TEXT":"\r\n/*********\r\nCONCEPT LEVEL check:\r\nPLAUSIBLE_VALUE_LOW - find any MEASUREMENT records that have VALUE_AS_NUMBER with non-null value < plausible low value\r\n\r\nParameters used in this template:\r\ncdmDatabaseSchema = cdm_ibm_mdcd_v993.dbo\r\nconceptId =  3015736\r\nunitConceptId = 8482\r\nplausibleValueLow =      5.000\r\n\r\n**********/\r\n\r\n\r\nSELECT num_violated_rows, CASE WHEN denominator.num_rows = 0 THEN 0 ELSE 1.0*num_violated_rows/denominator.num_rows END  AS pct_violated_rows, \r\n  denominator.num_rows as num_denominator_rows\r\nFROM\r\n(\r\n\tSELECT COUNT_BIG(*) AS num_violated_rows\r\n\tFROM\r\n\t(\r\n\t\tSELECT m.* \r\n\t\tFROM cdm_ibm_mdcd_v993.dbo.measurement m\r\n\t\t\r\n\t\tWHERE m.measurement_concept_id =  3015736\r\n\t\tAND m.unit_concept_id = 8482\r\n\t\tAND m.value_as_number IS NOT NULL\r\n\t\tAND m.value_as_number <      5.000\r\n\t) violated_rows\r\n) violated_row_count,\r\n( \r\n\tSELECT COUNT_BIG(*) AS num_rows\r\n\tFROM cdm_ibm_mdcd_v993.dbo.measurement m\r\n\t\r\n\tWHERE measurement_concept_id =  3015736\r\n\tAND unit_concept_id = 8482\r\n\tAND value_as_number IS NOT NULL\r\n) denominator\r\n;","CHECK_NAME":"plausibleValueLow","CHECK_LEVEL":"CONCEPT","CHECK_DESCRIPTION":"For the combination of CONCEPT_ID  3015736 (pH of Urine) and UNIT_CONCEPT_ID 8482 (pH), the number and percent of records that have a value less than      5.000.","CDM_TABLE_NAME":"MEASUREMENT","CDM_FIELD_NAME":"MEASUREMENT_CONCEPT_ID","CONCEPT_ID":" 3015736","UNIT_CONCEPT_ID":"8482","SQL_FILE":"concept_plausible_value_low.sql","CATEGORY":"Plausibility","SUBCATEGORY":"Atemporal","CONTEXT":"Verification","checkId":1546,"FAILED":0,"THRESHOLD_VALUE":5,"_row":"18.421"},{"NUM_VIOLATED_ROWS":0,"PCT_VIOLATED_ROWS":0,"NUM_DENOMINATOR_ROWS":0,"EXECUTION_TIME":"5.040865 secs","QUERY_TEXT":"\r\n/*********\r\nCONCEPT LEVEL check:\r\nPLAUSIBLE_VALUE_LOW - find any MEASUREMENT records that have VALUE_AS_NUMBER with non-null value < plausible low value\r\n\r\nParameters used in this template:\r\ncdmDatabaseSchema = cdm_ibm_mdcd_v993.dbo\r\nconceptId =  3015774\r\nunitConceptId = 8840\r\nplausibleValueLow =      3.000\r\n\r\n**********/\r\n\r\n\r\nSELECT num_violated_rows, CASE WHEN denominator.num_rows = 0 THEN 0 ELSE 1.0*num_violated_rows/denominator.num_rows END  AS pct_violated_rows, \r\n  denominator.num_rows as num_denominator_rows\r\nFROM\r\n(\r\n\tSELECT COUNT_BIG(*) AS num_violated_rows\r\n\tFROM\r\n\t(\r\n\t\tSELECT m.* \r\n\t\tFROM cdm_ibm_mdcd_v993.dbo.measurement m\r\n\t\t\r\n\t\tWHERE m.measurement_concept_id =  3015774\r\n\t\tAND m.unit_concept_id = 8840\r\n\t\tAND m.value_as_number IS NOT NULL\r\n\t\tAND m.value_as_number <      3.000\r\n\t) violated_rows\r\n) violated_row_count,\r\n( \r\n\tSELECT COUNT_BIG(*) AS num_rows\r\n\tFROM cdm_ibm_mdcd_v993.dbo.measurement m\r\n\t\r\n\tWHERE measurement_concept_id =  3015774\r\n\tAND unit_concept_id = 8840\r\n\tAND value_as_number IS NOT NULL\r\n) denominator\r\n;","CHECK_NAME":"plausibleValueLow","CHECK_LEVEL":"CONCEPT","CHECK_DESCRIPTION":"For the combination of CONCEPT_ID  3015774 (Calcium.ionized [Moles/volume] in Serum or Plasma by calculation) and UNIT_CONCEPT_ID 8840 (milligram per deciliter), the number and percent of records that have a value less than      3.000.","CDM_TABLE_NAME":"MEASUREMENT","CDM_FIELD_NAME":"MEASUREMENT_CONCEPT_ID","CONCEPT_ID":" 3015774","UNIT_CONCEPT_ID":"8840","SQL_FILE":"concept_plausible_value_low.sql","CATEGORY":"Plausibility","SUBCATEGORY":"Atemporal","CONTEXT":"Verification","checkId":1547,"FAILED":0,"THRESHOLD_VALUE":5,"_row":"18.422"},{"NUM_VIOLATED_ROWS":0,"PCT_VIOLATED_ROWS":0,"NUM_DENOMINATOR_ROWS":0,"EXECUTION_TIME":"2.281925 secs","QUERY_TEXT":"\r\n/*********\r\nCONCEPT LEVEL check:\r\nPLAUSIBLE_VALUE_LOW - find any MEASUREMENT records that have VALUE_AS_NUMBER with non-null value < plausible low value\r\n\r\nParameters used in this template:\r\ncdmDatabaseSchema = cdm_ibm_mdcd_v993.dbo\r\nconceptId =  3015813\r\nunitConceptId = 9101\r\nplausibleValueLow =      1.000\r\n\r\n**********/\r\n\r\n\r\nSELECT num_violated_rows, CASE WHEN denominator.num_rows = 0 THEN 0 ELSE 1.0*num_violated_rows/denominator.num_rows END  AS pct_violated_rows, \r\n  denominator.num_rows as num_denominator_rows\r\nFROM\r\n(\r\n\tSELECT COUNT_BIG(*) AS num_violated_rows\r\n\tFROM\r\n\t(\r\n\t\tSELECT m.* \r\n\t\tFROM cdm_ibm_mdcd_v993.dbo.measurement m\r\n\t\t\r\n\t\tWHERE m.measurement_concept_id =  3015813\r\n\t\tAND m.unit_concept_id = 9101\r\n\t\tAND m.value_as_number IS NOT NULL\r\n\t\tAND m.value_as_number <      1.000\r\n\t) violated_rows\r\n) violated_row_count,\r\n( \r\n\tSELECT COUNT_BIG(*) AS num_rows\r\n\tFROM cdm_ibm_mdcd_v993.dbo.measurement m\r\n\t\r\n\tWHERE measurement_concept_id =  3015813\r\n\tAND unit_concept_id = 9101\r\n\tAND value_as_number IS NOT NULL\r\n) denominator\r\n;","CHECK_NAME":"plausibleValueLow","CHECK_LEVEL":"CONCEPT","CHECK_DESCRIPTION":"For the combination of CONCEPT_ID  3015813 (Cardiolipin IgM Ab [Units/volume] in Serum by Immunoassay) and UNIT_CONCEPT_ID 9101 (IgM phospholipid unit), the number and percent of records that have a value less than      1.000.","CDM_TABLE_NAME":"MEASUREMENT","CDM_FIELD_NAME":"MEASUREMENT_CONCEPT_ID","CONCEPT_ID":" 3015813","UNIT_CONCEPT_ID":"9101","SQL_FILE":"concept_plausible_value_low.sql","CATEGORY":"Plausibility","SUBCATEGORY":"Atemporal","CONTEXT":"Verification","checkId":1548,"FAILED":0,"THRESHOLD_VALUE":5,"_row":"18.423"},{"NUM_VIOLATED_ROWS":0,"PCT_VIOLATED_ROWS":0,"NUM_DENOMINATOR_ROWS":0,"EXECUTION_TIME":"0.576985 secs","QUERY_TEXT":"\r\n/*********\r\nCONCEPT LEVEL check:\r\nPLAUSIBLE_VALUE_LOW - find any MEASUREMENT records that have VALUE_AS_NUMBER with non-null value < plausible low value\r\n\r\nParameters used in this template:\r\ncdmDatabaseSchema = cdm_ibm_mdcd_v993.dbo\r\nconceptId =  3015956\r\nunitConceptId = 8554\r\nplausibleValueLow =      0.000\r\n\r\n**********/\r\n\r\n\r\nSELECT num_violated_rows, CASE WHEN denominator.num_rows = 0 THEN 0 ELSE 1.0*num_violated_rows/denominator.num_rows END  AS pct_violated_rows, \r\n  denominator.num_rows as num_denominator_rows\r\nFROM\r\n(\r\n\tSELECT COUNT_BIG(*) AS num_violated_rows\r\n\tFROM\r\n\t(\r\n\t\tSELECT m.* \r\n\t\tFROM cdm_ibm_mdcd_v993.dbo.measurement m\r\n\t\t\r\n\t\tWHERE m.measurement_concept_id =  3015956\r\n\t\tAND m.unit_concept_id = 8554\r\n\t\tAND m.value_as_number IS NOT NULL\r\n\t\tAND m.value_as_number <      0.000\r\n\t) violated_rows\r\n) violated_row_count,\r\n( \r\n\tSELECT COUNT_BIG(*) AS num_rows\r\n\tFROM cdm_ibm_mdcd_v993.dbo.measurement m\r\n\t\r\n\tWHERE measurement_concept_id =  3015956\r\n\tAND unit_concept_id = 8554\r\n\tAND value_as_number IS NOT NULL\r\n) denominator\r\n;","CHECK_NAME":"plausibleValueLow","CHECK_LEVEL":"CONCEPT","CHECK_DESCRIPTION":"For the combination of CONCEPT_ID  3015956 (Eosinophils/100 leukocytes in Blood by Manual count) and UNIT_CONCEPT_ID 8554 (percent), the number and percent of records that have a value less than      0.000.","CDM_TABLE_NAME":"MEASUREMENT","CDM_FIELD_NAME":"MEASUREMENT_CONCEPT_ID","CONCEPT_ID":" 3015956","UNIT_CONCEPT_ID":"8554","SQL_FILE":"concept_plausible_value_low.sql","CATEGORY":"Plausibility","SUBCATEGORY":"Atemporal","CONTEXT":"Verification","checkId":1549,"FAILED":0,"THRESHOLD_VALUE":5,"_row":"18.424"},{"NUM_VIOLATED_ROWS":0,"PCT_VIOLATED_ROWS":0,"NUM_DENOMINATOR_ROWS":0,"EXECUTION_TIME":"1.308967 secs","QUERY_TEXT":"\r\n/*********\r\nCONCEPT LEVEL check:\r\nPLAUSIBLE_VALUE_LOW - find any MEASUREMENT records that have VALUE_AS_NUMBER with non-null value < plausible low value\r\n\r\nParameters used in this template:\r\ncdmDatabaseSchema = cdm_ibm_mdcd_v993.dbo\r\nconceptId =  3015956\r\nunitConceptId = 8848\r\nplausibleValueLow =      0.000\r\n\r\n**********/\r\n\r\n\r\nSELECT num_violated_rows, CASE WHEN denominator.num_rows = 0 THEN 0 ELSE 1.0*num_violated_rows/denominator.num_rows END  AS pct_violated_rows, \r\n  denominator.num_rows as num_denominator_rows\r\nFROM\r\n(\r\n\tSELECT COUNT_BIG(*) AS num_violated_rows\r\n\tFROM\r\n\t(\r\n\t\tSELECT m.* \r\n\t\tFROM cdm_ibm_mdcd_v993.dbo.measurement m\r\n\t\t\r\n\t\tWHERE m.measurement_concept_id =  3015956\r\n\t\tAND m.unit_concept_id = 8848\r\n\t\tAND m.value_as_number IS NOT NULL\r\n\t\tAND m.value_as_number <      0.000\r\n\t) violated_rows\r\n) violated_row_count,\r\n( \r\n\tSELECT COUNT_BIG(*) AS num_rows\r\n\tFROM cdm_ibm_mdcd_v993.dbo.measurement m\r\n\t\r\n\tWHERE measurement_concept_id =  3015956\r\n\tAND unit_concept_id = 8848\r\n\tAND value_as_number IS NOT NULL\r\n) denominator\r\n;","CHECK_NAME":"plausibleValueLow","CHECK_LEVEL":"CONCEPT","CHECK_DESCRIPTION":"For the combination of CONCEPT_ID  3015956 (Eosinophils/100 leukocytes in Blood by Manual count) and UNIT_CONCEPT_ID 8848 (thousand per microliter), the number and percent of records that have a value less than      0.000.","CDM_TABLE_NAME":"MEASUREMENT","CDM_FIELD_NAME":"MEASUREMENT_CONCEPT_ID","CONCEPT_ID":" 3015956","UNIT_CONCEPT_ID":"8848","SQL_FILE":"concept_plausible_value_low.sql","CATEGORY":"Plausibility","SUBCATEGORY":"Atemporal","CONTEXT":"Verification","checkId":1550,"FAILED":0,"THRESHOLD_VALUE":5,"_row":"18.425"},{"NUM_VIOLATED_ROWS":0,"PCT_VIOLATED_ROWS":0,"NUM_DENOMINATOR_ROWS":0,"EXECUTION_TIME":"5.689856 secs","QUERY_TEXT":"\r\n/*********\r\nCONCEPT LEVEL check:\r\nPLAUSIBLE_VALUE_LOW - find any MEASUREMENT records that have VALUE_AS_NUMBER with non-null value < plausible low value\r\n\r\nParameters used in this template:\r\ncdmDatabaseSchema = cdm_ibm_mdcd_v993.dbo\r\nconceptId =  3016049\r\nunitConceptId = 8554\r\nplausibleValueLow =      0.000\r\n\r\n**********/\r\n\r\n\r\nSELECT num_violated_rows, CASE WHEN denominator.num_rows = 0 THEN 0 ELSE 1.0*num_violated_rows/denominator.num_rows END  AS pct_violated_rows, \r\n  denominator.num_rows as num_denominator_rows\r\nFROM\r\n(\r\n\tSELECT COUNT_BIG(*) AS num_violated_rows\r\n\tFROM\r\n\t(\r\n\t\tSELECT m.* \r\n\t\tFROM cdm_ibm_mdcd_v993.dbo.measurement m\r\n\t\t\r\n\t\tWHERE m.measurement_concept_id =  3016049\r\n\t\tAND m.unit_concept_id = 8554\r\n\t\tAND m.value_as_number IS NOT NULL\r\n\t\tAND m.value_as_number <      0.000\r\n\t) violated_rows\r\n) violated_row_count,\r\n( \r\n\tSELECT COUNT_BIG(*) AS num_rows\r\n\tFROM cdm_ibm_mdcd_v993.dbo.measurement m\r\n\t\r\n\tWHERE measurement_concept_id =  3016049\r\n\tAND unit_concept_id = 8554\r\n\tAND value_as_number IS NOT NULL\r\n) denominator\r\n;","CHECK_NAME":"plausibleValueLow","CHECK_LEVEL":"CONCEPT","CHECK_DESCRIPTION":"For the combination of CONCEPT_ID  3016049 (Testosterone Free [Mass/volume] in Serum or Plasma) and UNIT_CONCEPT_ID 8554 (percent), the number and percent of records that have a value less than      0.000.","CDM_TABLE_NAME":"MEASUREMENT","CDM_FIELD_NAME":"MEASUREMENT_CONCEPT_ID","CONCEPT_ID":" 3016049","UNIT_CONCEPT_ID":"8554","SQL_FILE":"concept_plausible_value_low.sql","CATEGORY":"Plausibility","SUBCATEGORY":"Atemporal","CONTEXT":"Verification","checkId":1551,"FAILED":0,"THRESHOLD_VALUE":5,"_row":"18.426"},{"NUM_VIOLATED_ROWS":0,"PCT_VIOLATED_ROWS":0,"NUM_DENOMINATOR_ROWS":0,"EXECUTION_TIME":"1.305915 secs","QUERY_TEXT":"\r\n/*********\r\nCONCEPT LEVEL check:\r\nPLAUSIBLE_VALUE_LOW - find any MEASUREMENT records that have VALUE_AS_NUMBER with non-null value < plausible low value\r\n\r\nParameters used in this template:\r\ncdmDatabaseSchema = cdm_ibm_mdcd_v993.dbo\r\nconceptId =  3016049\r\nunitConceptId = 8817\r\nplausibleValueLow =      5.000\r\n\r\n**********/\r\n\r\n\r\nSELECT num_violated_rows, CASE WHEN denominator.num_rows = 0 THEN 0 ELSE 1.0*num_violated_rows/denominator.num_rows END  AS pct_violated_rows, \r\n  denominator.num_rows as num_denominator_rows\r\nFROM\r\n(\r\n\tSELECT COUNT_BIG(*) AS num_violated_rows\r\n\tFROM\r\n\t(\r\n\t\tSELECT m.* \r\n\t\tFROM cdm_ibm_mdcd_v993.dbo.measurement m\r\n\t\t\r\n\t\tWHERE m.measurement_concept_id =  3016049\r\n\t\tAND m.unit_concept_id = 8817\r\n\t\tAND m.value_as_number IS NOT NULL\r\n\t\tAND m.value_as_number <      5.000\r\n\t) violated_rows\r\n) violated_row_count,\r\n( \r\n\tSELECT COUNT_BIG(*) AS num_rows\r\n\tFROM cdm_ibm_mdcd_v993.dbo.measurement m\r\n\t\r\n\tWHERE measurement_concept_id =  3016049\r\n\tAND unit_concept_id = 8817\r\n\tAND value_as_number IS NOT NULL\r\n) denominator\r\n;","CHECK_NAME":"plausibleValueLow","CHECK_LEVEL":"CONCEPT","CHECK_DESCRIPTION":"For the combination of CONCEPT_ID  3016049 (Testosterone Free [Mass/volume] in Serum or Plasma) and UNIT_CONCEPT_ID 8817 (nanogram per deciliter), the number and percent of records that have a value less than      5.000.","CDM_TABLE_NAME":"MEASUREMENT","CDM_FIELD_NAME":"MEASUREMENT_CONCEPT_ID","CONCEPT_ID":" 3016049","UNIT_CONCEPT_ID":"8817","SQL_FILE":"concept_plausible_value_low.sql","CATEGORY":"Plausibility","SUBCATEGORY":"Atemporal","CONTEXT":"Verification","checkId":1552,"FAILED":0,"THRESHOLD_VALUE":5,"_row":"18.427"},{"NUM_VIOLATED_ROWS":0,"PCT_VIOLATED_ROWS":0,"NUM_DENOMINATOR_ROWS":0,"EXECUTION_TIME":"0.708996 secs","QUERY_TEXT":"\r\n/*********\r\nCONCEPT LEVEL check:\r\nPLAUSIBLE_VALUE_LOW - find any MEASUREMENT records that have VALUE_AS_NUMBER with non-null value < plausible low value\r\n\r\nParameters used in this template:\r\ncdmDatabaseSchema = cdm_ibm_mdcd_v993.dbo\r\nconceptId =  3016049\r\nunitConceptId = 8845\r\nplausibleValueLow =      5.000\r\n\r\n**********/\r\n\r\n\r\nSELECT num_violated_rows, CASE WHEN denominator.num_rows = 0 THEN 0 ELSE 1.0*num_violated_rows/denominator.num_rows END  AS pct_violated_rows, \r\n  denominator.num_rows as num_denominator_rows\r\nFROM\r\n(\r\n\tSELECT COUNT_BIG(*) AS num_violated_rows\r\n\tFROM\r\n\t(\r\n\t\tSELECT m.* \r\n\t\tFROM cdm_ibm_mdcd_v993.dbo.measurement m\r\n\t\t\r\n\t\tWHERE m.measurement_concept_id =  3016049\r\n\t\tAND m.unit_concept_id = 8845\r\n\t\tAND m.value_as_number IS NOT NULL\r\n\t\tAND m.value_as_number <      5.000\r\n\t) violated_rows\r\n) violated_row_count,\r\n( \r\n\tSELECT COUNT_BIG(*) AS num_rows\r\n\tFROM cdm_ibm_mdcd_v993.dbo.measurement m\r\n\t\r\n\tWHERE measurement_concept_id =  3016049\r\n\tAND unit_concept_id = 8845\r\n\tAND value_as_number IS NOT NULL\r\n) denominator\r\n;","CHECK_NAME":"plausibleValueLow","CHECK_LEVEL":"CONCEPT","CHECK_DESCRIPTION":"For the combination of CONCEPT_ID  3016049 (Testosterone Free [Mass/volume] in Serum or Plasma) and UNIT_CONCEPT_ID 8845 (picogram per milliliter), the number and percent of records that have a value less than      5.000.","CDM_TABLE_NAME":"MEASUREMENT","CDM_FIELD_NAME":"MEASUREMENT_CONCEPT_ID","CONCEPT_ID":" 3016049","UNIT_CONCEPT_ID":"8845","SQL_FILE":"concept_plausible_value_low.sql","CATEGORY":"Plausibility","SUBCATEGORY":"Atemporal","CONTEXT":"Verification","checkId":1553,"FAILED":0,"THRESHOLD_VALUE":5,"_row":"18.428"},{"NUM_VIOLATED_ROWS":0,"PCT_VIOLATED_ROWS":0,"NUM_DENOMINATOR_ROWS":0,"EXECUTION_TIME":"0.652974 secs","QUERY_TEXT":"\r\n/*********\r\nCONCEPT LEVEL check:\r\nPLAUSIBLE_VALUE_LOW - find any MEASUREMENT records that have VALUE_AS_NUMBER with non-null value < plausible low value\r\n\r\nParameters used in this template:\r\ncdmDatabaseSchema = cdm_ibm_mdcd_v993.dbo\r\nconceptId =  3016201\r\nunitConceptId = 8751\r\nplausibleValueLow =      0.000\r\n\r\n**********/\r\n\r\n\r\nSELECT num_violated_rows, CASE WHEN denominator.num_rows = 0 THEN 0 ELSE 1.0*num_violated_rows/denominator.num_rows END  AS pct_violated_rows, \r\n  denominator.num_rows as num_denominator_rows\r\nFROM\r\n(\r\n\tSELECT COUNT_BIG(*) AS num_violated_rows\r\n\tFROM\r\n\t(\r\n\t\tSELECT m.* \r\n\t\tFROM cdm_ibm_mdcd_v993.dbo.measurement m\r\n\t\t\r\n\t\tWHERE m.measurement_concept_id =  3016201\r\n\t\tAND m.unit_concept_id = 8751\r\n\t\tAND m.value_as_number IS NOT NULL\r\n\t\tAND m.value_as_number <      0.000\r\n\t) violated_rows\r\n) violated_row_count,\r\n( \r\n\tSELECT COUNT_BIG(*) AS num_rows\r\n\tFROM cdm_ibm_mdcd_v993.dbo.measurement m\r\n\t\r\n\tWHERE measurement_concept_id =  3016201\r\n\tAND unit_concept_id = 8751\r\n\tAND value_as_number IS NOT NULL\r\n) denominator\r\n;","CHECK_NAME":"plausibleValueLow","CHECK_LEVEL":"CONCEPT","CHECK_DESCRIPTION":"For the combination of CONCEPT_ID  3016201 (Valproate [Mass/volume] in Serum or Plasma) and UNIT_CONCEPT_ID 8751 (milligram per liter), the number and percent of records that have a value less than      0.000.","CDM_TABLE_NAME":"MEASUREMENT","CDM_FIELD_NAME":"MEASUREMENT_CONCEPT_ID","CONCEPT_ID":" 3016201","UNIT_CONCEPT_ID":"8751","SQL_FILE":"concept_plausible_value_low.sql","CATEGORY":"Plausibility","SUBCATEGORY":"Atemporal","CONTEXT":"Verification","checkId":1554,"FAILED":0,"THRESHOLD_VALUE":5,"_row":"18.429"},{"NUM_VIOLATED_ROWS":0,"PCT_VIOLATED_ROWS":0,"NUM_DENOMINATOR_ROWS":0,"EXECUTION_TIME":"5.326869 secs","QUERY_TEXT":"\r\n/*********\r\nCONCEPT LEVEL check:\r\nPLAUSIBLE_VALUE_LOW - find any MEASUREMENT records that have VALUE_AS_NUMBER with non-null value < plausible low value\r\n\r\nParameters used in this template:\r\ncdmDatabaseSchema = cdm_ibm_mdcd_v993.dbo\r\nconceptId =  3016201\r\nunitConceptId = 8859\r\nplausibleValueLow =      0.000\r\n\r\n**********/\r\n\r\n\r\nSELECT num_violated_rows, CASE WHEN denominator.num_rows = 0 THEN 0 ELSE 1.0*num_violated_rows/denominator.num_rows END  AS pct_violated_rows, \r\n  denominator.num_rows as num_denominator_rows\r\nFROM\r\n(\r\n\tSELECT COUNT_BIG(*) AS num_violated_rows\r\n\tFROM\r\n\t(\r\n\t\tSELECT m.* \r\n\t\tFROM cdm_ibm_mdcd_v993.dbo.measurement m\r\n\t\t\r\n\t\tWHERE m.measurement_concept_id =  3016201\r\n\t\tAND m.unit_concept_id = 8859\r\n\t\tAND m.value_as_number IS NOT NULL\r\n\t\tAND m.value_as_number <      0.000\r\n\t) violated_rows\r\n) violated_row_count,\r\n( \r\n\tSELECT COUNT_BIG(*) AS num_rows\r\n\tFROM cdm_ibm_mdcd_v993.dbo.measurement m\r\n\t\r\n\tWHERE measurement_concept_id =  3016201\r\n\tAND unit_concept_id = 8859\r\n\tAND value_as_number IS NOT NULL\r\n) denominator\r\n;","CHECK_NAME":"plausibleValueLow","CHECK_LEVEL":"CONCEPT","CHECK_DESCRIPTION":"For the combination of CONCEPT_ID  3016201 (Valproate [Mass/volume] in Serum or Plasma) and UNIT_CONCEPT_ID 8859 (microgram per milliliter), the number and percent of records that have a value less than      0.000.","CDM_TABLE_NAME":"MEASUREMENT","CDM_FIELD_NAME":"MEASUREMENT_CONCEPT_ID","CONCEPT_ID":" 3016201","UNIT_CONCEPT_ID":"8859","SQL_FILE":"concept_plausible_value_low.sql","CATEGORY":"Plausibility","SUBCATEGORY":"Atemporal","CONTEXT":"Verification","checkId":1555,"FAILED":0,"THRESHOLD_VALUE":5,"_row":"18.430"},{"NUM_VIOLATED_ROWS":0,"PCT_VIOLATED_ROWS":0,"NUM_DENOMINATOR_ROWS":0,"EXECUTION_TIME":"0.682977 secs","QUERY_TEXT":"\r\n/*********\r\nCONCEPT LEVEL check:\r\nPLAUSIBLE_VALUE_LOW - find any MEASUREMENT records that have VALUE_AS_NUMBER with non-null value < plausible low value\r\n\r\nParameters used in this template:\r\ncdmDatabaseSchema = cdm_ibm_mdcd_v993.dbo\r\nconceptId =  3016244\r\nunitConceptId = 8860\r\nplausibleValueLow =      0.000\r\n\r\n**********/\r\n\r\n\r\nSELECT num_violated_rows, CASE WHEN denominator.num_rows = 0 THEN 0 ELSE 1.0*num_violated_rows/denominator.num_rows END  AS pct_violated_rows, \r\n  denominator.num_rows as num_denominator_rows\r\nFROM\r\n(\r\n\tSELECT COUNT_BIG(*) AS num_violated_rows\r\n\tFROM\r\n\t(\r\n\t\tSELECT m.* \r\n\t\tFROM cdm_ibm_mdcd_v993.dbo.measurement m\r\n\t\t\r\n\t\tWHERE m.measurement_concept_id =  3016244\r\n\t\tAND m.unit_concept_id = 8860\r\n\t\tAND m.value_as_number IS NOT NULL\r\n\t\tAND m.value_as_number <      0.000\r\n\t) violated_rows\r\n) violated_row_count,\r\n( \r\n\tSELECT COUNT_BIG(*) AS num_rows\r\n\tFROM cdm_ibm_mdcd_v993.dbo.measurement m\r\n\t\r\n\tWHERE measurement_concept_id =  3016244\r\n\tAND unit_concept_id = 8860\r\n\tAND value_as_number IS NOT NULL\r\n) denominator\r\n;","CHECK_NAME":"plausibleValueLow","CHECK_LEVEL":"CONCEPT","CHECK_DESCRIPTION":"For the combination of CONCEPT_ID  3016244 (Insulin [Units/volume] in Serum or Plasma) and UNIT_CONCEPT_ID 8860 (microunit per milliliter), the number and percent of records that have a value less than      0.000.","CDM_TABLE_NAME":"MEASUREMENT","CDM_FIELD_NAME":"MEASUREMENT_CONCEPT_ID","CONCEPT_ID":" 3016244","UNIT_CONCEPT_ID":"8860","SQL_FILE":"concept_plausible_value_low.sql","CATEGORY":"Plausibility","SUBCATEGORY":"Atemporal","CONTEXT":"Verification","checkId":1556,"FAILED":0,"THRESHOLD_VALUE":5,"_row":"18.431"},{"NUM_VIOLATED_ROWS":0,"PCT_VIOLATED_ROWS":0,"NUM_DENOMINATOR_ROWS":0,"EXECUTION_TIME":"1.118968 secs","QUERY_TEXT":"\r\n/*********\r\nCONCEPT LEVEL check:\r\nPLAUSIBLE_VALUE_LOW - find any MEASUREMENT records that have VALUE_AS_NUMBER with non-null value < plausible low value\r\n\r\nParameters used in this template:\r\ncdmDatabaseSchema = cdm_ibm_mdcd_v993.dbo\r\nconceptId =  3016244\r\nunitConceptId = 8985\r\nplausibleValueLow =      0.000\r\n\r\n**********/\r\n\r\n\r\nSELECT num_violated_rows, CASE WHEN denominator.num_rows = 0 THEN 0 ELSE 1.0*num_violated_rows/denominator.num_rows END  AS pct_violated_rows, \r\n  denominator.num_rows as num_denominator_rows\r\nFROM\r\n(\r\n\tSELECT COUNT_BIG(*) AS num_violated_rows\r\n\tFROM\r\n\t(\r\n\t\tSELECT m.* \r\n\t\tFROM cdm_ibm_mdcd_v993.dbo.measurement m\r\n\t\t\r\n\t\tWHERE m.measurement_concept_id =  3016244\r\n\t\tAND m.unit_concept_id = 8985\r\n\t\tAND m.value_as_number IS NOT NULL\r\n\t\tAND m.value_as_number <      0.000\r\n\t) violated_rows\r\n) violated_row_count,\r\n( \r\n\tSELECT COUNT_BIG(*) AS num_rows\r\n\tFROM cdm_ibm_mdcd_v993.dbo.measurement m\r\n\t\r\n\tWHERE measurement_concept_id =  3016244\r\n\tAND unit_concept_id = 8985\r\n\tAND value_as_number IS NOT NULL\r\n) denominator\r\n;","CHECK_NAME":"plausibleValueLow","CHECK_LEVEL":"CONCEPT","CHECK_DESCRIPTION":"For the combination of CONCEPT_ID  3016244 (Insulin [Units/volume] in Serum or Plasma) and UNIT_CONCEPT_ID 8985 (international unit per milliliter), the number and percent of records that have a value less than      0.000.","CDM_TABLE_NAME":"MEASUREMENT","CDM_FIELD_NAME":"MEASUREMENT_CONCEPT_ID","CONCEPT_ID":" 3016244","UNIT_CONCEPT_ID":"8985","SQL_FILE":"concept_plausible_value_low.sql","CATEGORY":"Plausibility","SUBCATEGORY":"Atemporal","CONTEXT":"Verification","checkId":1557,"FAILED":0,"THRESHOLD_VALUE":5,"_row":"18.432"},{"NUM_VIOLATED_ROWS":0,"PCT_VIOLATED_ROWS":0,"NUM_DENOMINATOR_ROWS":0,"EXECUTION_TIME":"0.839972 secs","QUERY_TEXT":"\r\n/*********\r\nCONCEPT LEVEL check:\r\nPLAUSIBLE_VALUE_LOW - find any MEASUREMENT records that have VALUE_AS_NUMBER with non-null value < plausible low value\r\n\r\nParameters used in this template:\r\ncdmDatabaseSchema = cdm_ibm_mdcd_v993.dbo\r\nconceptId =  3016244\r\nunitConceptId = 44777578\r\nplausibleValueLow =      5.000\r\n\r\n**********/\r\n\r\n\r\nSELECT num_violated_rows, CASE WHEN denominator.num_rows = 0 THEN 0 ELSE 1.0*num_violated_rows/denominator.num_rows END  AS pct_violated_rows, \r\n  denominator.num_rows as num_denominator_rows\r\nFROM\r\n(\r\n\tSELECT COUNT_BIG(*) AS num_violated_rows\r\n\tFROM\r\n\t(\r\n\t\tSELECT m.* \r\n\t\tFROM cdm_ibm_mdcd_v993.dbo.measurement m\r\n\t\t\r\n\t\tWHERE m.measurement_concept_id =  3016244\r\n\t\tAND m.unit_concept_id = 44777578\r\n\t\tAND m.value_as_number IS NOT NULL\r\n\t\tAND m.value_as_number <      5.000\r\n\t) violated_rows\r\n) violated_row_count,\r\n( \r\n\tSELECT COUNT_BIG(*) AS num_rows\r\n\tFROM cdm_ibm_mdcd_v993.dbo.measurement m\r\n\t\r\n\tWHERE measurement_concept_id =  3016244\r\n\tAND unit_concept_id = 44777578\r\n\tAND value_as_number IS NOT NULL\r\n) denominator\r\n;","CHECK_NAME":"plausibleValueLow","CHECK_LEVEL":"CONCEPT","CHECK_DESCRIPTION":"For the combination of CONCEPT_ID  3016244 (Insulin [Units/volume] in Serum or Plasma) and UNIT_CONCEPT_ID 44777578 (milliunit per liter), the number and percent of records that have a value less than      5.000.","CDM_TABLE_NAME":"MEASUREMENT","CDM_FIELD_NAME":"MEASUREMENT_CONCEPT_ID","CONCEPT_ID":" 3016244","UNIT_CONCEPT_ID":"44777578","SQL_FILE":"concept_plausible_value_low.sql","CATEGORY":"Plausibility","SUBCATEGORY":"Atemporal","CONTEXT":"Verification","checkId":1558,"FAILED":0,"THRESHOLD_VALUE":5,"_row":"18.433"},{"NUM_VIOLATED_ROWS":0,"PCT_VIOLATED_ROWS":0,"NUM_DENOMINATOR_ROWS":0,"EXECUTION_TIME":"0.775975 secs","QUERY_TEXT":"\r\n/*********\r\nCONCEPT LEVEL check:\r\nPLAUSIBLE_VALUE_LOW - find any MEASUREMENT records that have VALUE_AS_NUMBER with non-null value < plausible low value\r\n\r\nParameters used in this template:\r\ncdmDatabaseSchema = cdm_ibm_mdcd_v993.dbo\r\nconceptId =  3016258\r\nunitConceptId = 8582\r\nplausibleValueLow =     40.000\r\n\r\n**********/\r\n\r\n\r\nSELECT num_violated_rows, CASE WHEN denominator.num_rows = 0 THEN 0 ELSE 1.0*num_violated_rows/denominator.num_rows END  AS pct_violated_rows, \r\n  denominator.num_rows as num_denominator_rows\r\nFROM\r\n(\r\n\tSELECT COUNT_BIG(*) AS num_violated_rows\r\n\tFROM\r\n\t(\r\n\t\tSELECT m.* \r\n\t\tFROM cdm_ibm_mdcd_v993.dbo.measurement m\r\n\t\t\r\n\t\tWHERE m.measurement_concept_id =  3016258\r\n\t\tAND m.unit_concept_id = 8582\r\n\t\tAND m.value_as_number IS NOT NULL\r\n\t\tAND m.value_as_number <     40.000\r\n\t) violated_rows\r\n) violated_row_count,\r\n( \r\n\tSELECT COUNT_BIG(*) AS num_rows\r\n\tFROM cdm_ibm_mdcd_v993.dbo.measurement m\r\n\t\r\n\tWHERE measurement_concept_id =  3016258\r\n\tAND unit_concept_id = 8582\r\n\tAND value_as_number IS NOT NULL\r\n) denominator\r\n;","CHECK_NAME":"plausibleValueLow","CHECK_LEVEL":"CONCEPT","CHECK_DESCRIPTION":"For the combination of CONCEPT_ID  3016258 (Waist Circumference at umbilicus by Tape measure) and UNIT_CONCEPT_ID 8582 (centimeter), the number and percent of records that have a value less than     40.000.","CDM_TABLE_NAME":"MEASUREMENT","CDM_FIELD_NAME":"MEASUREMENT_CONCEPT_ID","CONCEPT_ID":" 3016258","UNIT_CONCEPT_ID":"8582","SQL_FILE":"concept_plausible_value_low.sql","CATEGORY":"Plausibility","SUBCATEGORY":"Atemporal","CONTEXT":"Verification","checkId":1559,"FAILED":0,"THRESHOLD_VALUE":5,"_row":"18.434"},{"NUM_VIOLATED_ROWS":0,"PCT_VIOLATED_ROWS":0,"NUM_DENOMINATOR_ROWS":0,"EXECUTION_TIME":"1.097968 secs","QUERY_TEXT":"\r\n/*********\r\nCONCEPT LEVEL check:\r\nPLAUSIBLE_VALUE_LOW - find any MEASUREMENT records that have VALUE_AS_NUMBER with non-null value < plausible low value\r\n\r\nParameters used in this template:\r\ncdmDatabaseSchema = cdm_ibm_mdcd_v993.dbo\r\nconceptId =  3016258\r\nunitConceptId = 9330\r\nplausibleValueLow =     15.000\r\n\r\n**********/\r\n\r\n\r\nSELECT num_violated_rows, CASE WHEN denominator.num_rows = 0 THEN 0 ELSE 1.0*num_violated_rows/denominator.num_rows END  AS pct_violated_rows, \r\n  denominator.num_rows as num_denominator_rows\r\nFROM\r\n(\r\n\tSELECT COUNT_BIG(*) AS num_violated_rows\r\n\tFROM\r\n\t(\r\n\t\tSELECT m.* \r\n\t\tFROM cdm_ibm_mdcd_v993.dbo.measurement m\r\n\t\t\r\n\t\tWHERE m.measurement_concept_id =  3016258\r\n\t\tAND m.unit_concept_id = 9330\r\n\t\tAND m.value_as_number IS NOT NULL\r\n\t\tAND m.value_as_number <     15.000\r\n\t) violated_rows\r\n) violated_row_count,\r\n( \r\n\tSELECT COUNT_BIG(*) AS num_rows\r\n\tFROM cdm_ibm_mdcd_v993.dbo.measurement m\r\n\t\r\n\tWHERE measurement_concept_id =  3016258\r\n\tAND unit_concept_id = 9330\r\n\tAND value_as_number IS NOT NULL\r\n) denominator\r\n;","CHECK_NAME":"plausibleValueLow","CHECK_LEVEL":"CONCEPT","CHECK_DESCRIPTION":"For the combination of CONCEPT_ID  3016258 (Waist Circumference at umbilicus by Tape measure) and UNIT_CONCEPT_ID 9330 (inch (US)), the number and percent of records that have a value less than     15.000.","CDM_TABLE_NAME":"MEASUREMENT","CDM_FIELD_NAME":"MEASUREMENT_CONCEPT_ID","CONCEPT_ID":" 3016258","UNIT_CONCEPT_ID":"9330","SQL_FILE":"concept_plausible_value_low.sql","CATEGORY":"Plausibility","SUBCATEGORY":"Atemporal","CONTEXT":"Verification","checkId":1560,"FAILED":0,"THRESHOLD_VALUE":5,"_row":"18.435"},{"NUM_VIOLATED_ROWS":0,"PCT_VIOLATED_ROWS":0,"NUM_DENOMINATOR_ROWS":0,"EXECUTION_TIME":"0.594977 secs","QUERY_TEXT":"\r\n/*********\r\nCONCEPT LEVEL check:\r\nPLAUSIBLE_VALUE_LOW - find any MEASUREMENT records that have VALUE_AS_NUMBER with non-null value < plausible low value\r\n\r\nParameters used in this template:\r\ncdmDatabaseSchema = cdm_ibm_mdcd_v993.dbo\r\nconceptId =  3016290\r\nunitConceptId = 9212\r\nplausibleValueLow =     18.000\r\n\r\n**********/\r\n\r\n\r\nSELECT num_violated_rows, CASE WHEN denominator.num_rows = 0 THEN 0 ELSE 1.0*num_violated_rows/denominator.num_rows END  AS pct_violated_rows, \r\n  denominator.num_rows as num_denominator_rows\r\nFROM\r\n(\r\n\tSELECT COUNT_BIG(*) AS num_violated_rows\r\n\tFROM\r\n\t(\r\n\t\tSELECT m.* \r\n\t\tFROM cdm_ibm_mdcd_v993.dbo.measurement m\r\n\t\t\r\n\t\tWHERE m.measurement_concept_id =  3016290\r\n\t\tAND m.unit_concept_id = 9212\r\n\t\tAND m.value_as_number IS NOT NULL\r\n\t\tAND m.value_as_number <     18.000\r\n\t) violated_rows\r\n) violated_row_count,\r\n( \r\n\tSELECT COUNT_BIG(*) AS num_rows\r\n\tFROM cdm_ibm_mdcd_v993.dbo.measurement m\r\n\t\r\n\tWHERE measurement_concept_id =  3016290\r\n\tAND unit_concept_id = 9212\r\n\tAND value_as_number IS NOT NULL\r\n) denominator\r\n;","CHECK_NAME":"plausibleValueLow","CHECK_LEVEL":"CONCEPT","CHECK_DESCRIPTION":"For the combination of CONCEPT_ID  3016290 (aPTT in Control Blood by Coagulation assay) and UNIT_CONCEPT_ID 9212 (second), the number and percent of records that have a value less than     18.000.","CDM_TABLE_NAME":"MEASUREMENT","CDM_FIELD_NAME":"MEASUREMENT_CONCEPT_ID","CONCEPT_ID":" 3016290","UNIT_CONCEPT_ID":"9212","SQL_FILE":"concept_plausible_value_low.sql","CATEGORY":"Plausibility","SUBCATEGORY":"Atemporal","CONTEXT":"Verification","checkId":1561,"FAILED":0,"THRESHOLD_VALUE":5,"_row":"18.436"},{"NUM_VIOLATED_ROWS":0,"PCT_VIOLATED_ROWS":0,"NUM_DENOMINATOR_ROWS":0,"EXECUTION_TIME":"14.421625 secs","QUERY_TEXT":"\r\n/*********\r\nCONCEPT LEVEL check:\r\nPLAUSIBLE_VALUE_LOW - find any MEASUREMENT records that have VALUE_AS_NUMBER with non-null value < plausible low value\r\n\r\nParameters used in this template:\r\ncdmDatabaseSchema = cdm_ibm_mdcd_v993.dbo\r\nconceptId =  3016293\r\nunitConceptId = 8753\r\nplausibleValueLow =     18.000\r\n\r\n**********/\r\n\r\n\r\nSELECT num_violated_rows, CASE WHEN denominator.num_rows = 0 THEN 0 ELSE 1.0*num_violated_rows/denominator.num_rows END  AS pct_violated_rows, \r\n  denominator.num_rows as num_denominator_rows\r\nFROM\r\n(\r\n\tSELECT COUNT_BIG(*) AS num_violated_rows\r\n\tFROM\r\n\t(\r\n\t\tSELECT m.* \r\n\t\tFROM cdm_ibm_mdcd_v993.dbo.measurement m\r\n\t\t\r\n\t\tWHERE m.measurement_concept_id =  3016293\r\n\t\tAND m.unit_concept_id = 8753\r\n\t\tAND m.value_as_number IS NOT NULL\r\n\t\tAND m.value_as_number <     18.000\r\n\t) violated_rows\r\n) violated_row_count,\r\n( \r\n\tSELECT COUNT_BIG(*) AS num_rows\r\n\tFROM cdm_ibm_mdcd_v993.dbo.measurement m\r\n\t\r\n\tWHERE measurement_concept_id =  3016293\r\n\tAND unit_concept_id = 8753\r\n\tAND value_as_number IS NOT NULL\r\n) denominator\r\n;","CHECK_NAME":"plausibleValueLow","CHECK_LEVEL":"CONCEPT","CHECK_DESCRIPTION":"For the combination of CONCEPT_ID  3016293 (Bicarbonate [Moles/volume] in Serum or Plasma) and UNIT_CONCEPT_ID 8753 (millimole per liter), the number and percent of records that have a value less than     18.000.","CDM_TABLE_NAME":"MEASUREMENT","CDM_FIELD_NAME":"MEASUREMENT_CONCEPT_ID","CONCEPT_ID":" 3016293","UNIT_CONCEPT_ID":"8753","SQL_FILE":"concept_plausible_value_low.sql","CATEGORY":"Plausibility","SUBCATEGORY":"Atemporal","CONTEXT":"Verification","checkId":1562,"FAILED":0,"THRESHOLD_VALUE":5,"_row":"18.437"},{"NUM_VIOLATED_ROWS":0,"PCT_VIOLATED_ROWS":0,"NUM_DENOMINATOR_ROWS":0,"EXECUTION_TIME":"7.370809 secs","QUERY_TEXT":"\r\n/*********\r\nCONCEPT LEVEL check:\r\nPLAUSIBLE_VALUE_LOW - find any MEASUREMENT records that have VALUE_AS_NUMBER with non-null value < plausible low value\r\n\r\nParameters used in this template:\r\ncdmDatabaseSchema = cdm_ibm_mdcd_v993.dbo\r\nconceptId =  3016293\r\nunitConceptId = 9557\r\nplausibleValueLow =     18.000\r\n\r\n**********/\r\n\r\n\r\nSELECT num_violated_rows, CASE WHEN denominator.num_rows = 0 THEN 0 ELSE 1.0*num_violated_rows/denominator.num_rows END  AS pct_violated_rows, \r\n  denominator.num_rows as num_denominator_rows\r\nFROM\r\n(\r\n\tSELECT COUNT_BIG(*) AS num_violated_rows\r\n\tFROM\r\n\t(\r\n\t\tSELECT m.* \r\n\t\tFROM cdm_ibm_mdcd_v993.dbo.measurement m\r\n\t\t\r\n\t\tWHERE m.measurement_concept_id =  3016293\r\n\t\tAND m.unit_concept_id = 9557\r\n\t\tAND m.value_as_number IS NOT NULL\r\n\t\tAND m.value_as_number <     18.000\r\n\t) violated_rows\r\n) violated_row_count,\r\n( \r\n\tSELECT COUNT_BIG(*) AS num_rows\r\n\tFROM cdm_ibm_mdcd_v993.dbo.measurement m\r\n\t\r\n\tWHERE measurement_concept_id =  3016293\r\n\tAND unit_concept_id = 9557\r\n\tAND value_as_number IS NOT NULL\r\n) denominator\r\n;","CHECK_NAME":"plausibleValueLow","CHECK_LEVEL":"CONCEPT","CHECK_DESCRIPTION":"For the combination of CONCEPT_ID  3016293 (Bicarbonate [Moles/volume] in Serum or Plasma) and UNIT_CONCEPT_ID 9557 (milliequivalent per liter), the number and percent of records that have a value less than     18.000.","CDM_TABLE_NAME":"MEASUREMENT","CDM_FIELD_NAME":"MEASUREMENT_CONCEPT_ID","CONCEPT_ID":" 3016293","UNIT_CONCEPT_ID":"9557","SQL_FILE":"concept_plausible_value_low.sql","CATEGORY":"Plausibility","SUBCATEGORY":"Atemporal","CONTEXT":"Verification","checkId":1563,"FAILED":0,"THRESHOLD_VALUE":5,"_row":"18.438"},{"NUM_VIOLATED_ROWS":0,"PCT_VIOLATED_ROWS":0,"NUM_DENOMINATOR_ROWS":0,"EXECUTION_TIME":"3.187900 secs","QUERY_TEXT":"\r\n/*********\r\nCONCEPT LEVEL check:\r\nPLAUSIBLE_VALUE_LOW - find any MEASUREMENT records that have VALUE_AS_NUMBER with non-null value < plausible low value\r\n\r\nParameters used in this template:\r\ncdmDatabaseSchema = cdm_ibm_mdcd_v993.dbo\r\nconceptId =  3016311\r\nunitConceptId = 8554\r\nplausibleValueLow =      1.000\r\n\r\n**********/\r\n\r\n\r\nSELECT num_violated_rows, CASE WHEN denominator.num_rows = 0 THEN 0 ELSE 1.0*num_violated_rows/denominator.num_rows END  AS pct_violated_rows, \r\n  denominator.num_rows as num_denominator_rows\r\nFROM\r\n(\r\n\tSELECT COUNT_BIG(*) AS num_violated_rows\r\n\tFROM\r\n\t(\r\n\t\tSELECT m.* \r\n\t\tFROM cdm_ibm_mdcd_v993.dbo.measurement m\r\n\t\t\r\n\t\tWHERE m.measurement_concept_id =  3016311\r\n\t\tAND m.unit_concept_id = 8554\r\n\t\tAND m.value_as_number IS NOT NULL\r\n\t\tAND m.value_as_number <      1.000\r\n\t) violated_rows\r\n) violated_row_count,\r\n( \r\n\tSELECT COUNT_BIG(*) AS num_rows\r\n\tFROM cdm_ibm_mdcd_v993.dbo.measurement m\r\n\t\r\n\tWHERE measurement_concept_id =  3016311\r\n\tAND unit_concept_id = 8554\r\n\tAND value_as_number IS NOT NULL\r\n) denominator\r\n;","CHECK_NAME":"plausibleValueLow","CHECK_LEVEL":"CONCEPT","CHECK_DESCRIPTION":"For the combination of CONCEPT_ID  3016311 (Creatine kinase.MB/Creatine kinase.total in Serum or Plasma) and UNIT_CONCEPT_ID 8554 (percent), the number and percent of records that have a value less than      1.000.","CDM_TABLE_NAME":"MEASUREMENT","CDM_FIELD_NAME":"MEASUREMENT_CONCEPT_ID","CONCEPT_ID":" 3016311","UNIT_CONCEPT_ID":"8554","SQL_FILE":"concept_plausible_value_low.sql","CATEGORY":"Plausibility","SUBCATEGORY":"Atemporal","CONTEXT":"Verification","checkId":1564,"FAILED":0,"THRESHOLD_VALUE":5,"_row":"18.439"},{"NUM_VIOLATED_ROWS":0,"PCT_VIOLATED_ROWS":0,"NUM_DENOMINATOR_ROWS":0,"EXECUTION_TIME":"1.344966 secs","QUERY_TEXT":"\r\n/*********\r\nCONCEPT LEVEL check:\r\nPLAUSIBLE_VALUE_LOW - find any MEASUREMENT records that have VALUE_AS_NUMBER with non-null value < plausible low value\r\n\r\nParameters used in this template:\r\ncdmDatabaseSchema = cdm_ibm_mdcd_v993.dbo\r\nconceptId =  3016723\r\nunitConceptId = 8713\r\nplausibleValueLow =      2.500\r\n\r\n**********/\r\n\r\n\r\nSELECT num_violated_rows, CASE WHEN denominator.num_rows = 0 THEN 0 ELSE 1.0*num_violated_rows/denominator.num_rows END  AS pct_violated_rows, \r\n  denominator.num_rows as num_denominator_rows\r\nFROM\r\n(\r\n\tSELECT COUNT_BIG(*) AS num_violated_rows\r\n\tFROM\r\n\t(\r\n\t\tSELECT m.* \r\n\t\tFROM cdm_ibm_mdcd_v993.dbo.measurement m\r\n\t\t\r\n\t\tWHERE m.measurement_concept_id =  3016723\r\n\t\tAND m.unit_concept_id = 8713\r\n\t\tAND m.value_as_number IS NOT NULL\r\n\t\tAND m.value_as_number <      2.500\r\n\t) violated_rows\r\n) violated_row_count,\r\n( \r\n\tSELECT COUNT_BIG(*) AS num_rows\r\n\tFROM cdm_ibm_mdcd_v993.dbo.measurement m\r\n\t\r\n\tWHERE measurement_concept_id =  3016723\r\n\tAND unit_concept_id = 8713\r\n\tAND value_as_number IS NOT NULL\r\n) denominator\r\n;","CHECK_NAME":"plausibleValueLow","CHECK_LEVEL":"CONCEPT","CHECK_DESCRIPTION":"For the combination of CONCEPT_ID  3016723 (Creatinine [Mass/volume] in Serum or Plasma) and UNIT_CONCEPT_ID 8713 (gram per deciliter), the number and percent of records that have a value less than      2.500.","CDM_TABLE_NAME":"MEASUREMENT","CDM_FIELD_NAME":"MEASUREMENT_CONCEPT_ID","CONCEPT_ID":" 3016723","UNIT_CONCEPT_ID":"8713","SQL_FILE":"concept_plausible_value_low.sql","CATEGORY":"Plausibility","SUBCATEGORY":"Atemporal","CONTEXT":"Verification","checkId":1565,"FAILED":0,"THRESHOLD_VALUE":5,"_row":"18.440"},{"NUM_VIOLATED_ROWS":0,"PCT_VIOLATED_ROWS":0,"NUM_DENOMINATOR_ROWS":0,"EXECUTION_TIME":"1.198972 secs","QUERY_TEXT":"\r\n/*********\r\nCONCEPT LEVEL check:\r\nPLAUSIBLE_VALUE_LOW - find any MEASUREMENT records that have VALUE_AS_NUMBER with non-null value < plausible low value\r\n\r\nParameters used in this template:\r\ncdmDatabaseSchema = cdm_ibm_mdcd_v993.dbo\r\nconceptId =  3016723\r\nunitConceptId = 8749\r\nplausibleValueLow =      8.000\r\n\r\n**********/\r\n\r\n\r\nSELECT num_violated_rows, CASE WHEN denominator.num_rows = 0 THEN 0 ELSE 1.0*num_violated_rows/denominator.num_rows END  AS pct_violated_rows, \r\n  denominator.num_rows as num_denominator_rows\r\nFROM\r\n(\r\n\tSELECT COUNT_BIG(*) AS num_violated_rows\r\n\tFROM\r\n\t(\r\n\t\tSELECT m.* \r\n\t\tFROM cdm_ibm_mdcd_v993.dbo.measurement m\r\n\t\t\r\n\t\tWHERE m.measurement_concept_id =  3016723\r\n\t\tAND m.unit_concept_id = 8749\r\n\t\tAND m.value_as_number IS NOT NULL\r\n\t\tAND m.value_as_number <      8.000\r\n\t) violated_rows\r\n) violated_row_count,\r\n( \r\n\tSELECT COUNT_BIG(*) AS num_rows\r\n\tFROM cdm_ibm_mdcd_v993.dbo.measurement m\r\n\t\r\n\tWHERE measurement_concept_id =  3016723\r\n\tAND unit_concept_id = 8749\r\n\tAND value_as_number IS NOT NULL\r\n) denominator\r\n;","CHECK_NAME":"plausibleValueLow","CHECK_LEVEL":"CONCEPT","CHECK_DESCRIPTION":"For the combination of CONCEPT_ID  3016723 (Creatinine [Mass/volume] in Serum or Plasma) and UNIT_CONCEPT_ID 8749 (micromole per liter), the number and percent of records that have a value less than      8.000.","CDM_TABLE_NAME":"MEASUREMENT","CDM_FIELD_NAME":"MEASUREMENT_CONCEPT_ID","CONCEPT_ID":" 3016723","UNIT_CONCEPT_ID":"8749","SQL_FILE":"concept_plausible_value_low.sql","CATEGORY":"Plausibility","SUBCATEGORY":"Atemporal","CONTEXT":"Verification","checkId":1566,"FAILED":0,"THRESHOLD_VALUE":5,"_row":"18.441"},{"NUM_VIOLATED_ROWS":0,"PCT_VIOLATED_ROWS":0,"NUM_DENOMINATOR_ROWS":0,"EXECUTION_TIME":"1.698965 secs","QUERY_TEXT":"\r\n/*********\r\nCONCEPT LEVEL check:\r\nPLAUSIBLE_VALUE_LOW - find any MEASUREMENT records that have VALUE_AS_NUMBER with non-null value < plausible low value\r\n\r\nParameters used in this template:\r\ncdmDatabaseSchema = cdm_ibm_mdcd_v993.dbo\r\nconceptId =  3016723\r\nunitConceptId = 8753\r\nplausibleValueLow =      3.500\r\n\r\n**********/\r\n\r\n\r\nSELECT num_violated_rows, CASE WHEN denominator.num_rows = 0 THEN 0 ELSE 1.0*num_violated_rows/denominator.num_rows END  AS pct_violated_rows, \r\n  denominator.num_rows as num_denominator_rows\r\nFROM\r\n(\r\n\tSELECT COUNT_BIG(*) AS num_violated_rows\r\n\tFROM\r\n\t(\r\n\t\tSELECT m.* \r\n\t\tFROM cdm_ibm_mdcd_v993.dbo.measurement m\r\n\t\t\r\n\t\tWHERE m.measurement_concept_id =  3016723\r\n\t\tAND m.unit_concept_id = 8753\r\n\t\tAND m.value_as_number IS NOT NULL\r\n\t\tAND m.value_as_number <      3.500\r\n\t) violated_rows\r\n) violated_row_count,\r\n( \r\n\tSELECT COUNT_BIG(*) AS num_rows\r\n\tFROM cdm_ibm_mdcd_v993.dbo.measurement m\r\n\t\r\n\tWHERE measurement_concept_id =  3016723\r\n\tAND unit_concept_id = 8753\r\n\tAND value_as_number IS NOT NULL\r\n) denominator\r\n;","CHECK_NAME":"plausibleValueLow","CHECK_LEVEL":"CONCEPT","CHECK_DESCRIPTION":"For the combination of CONCEPT_ID  3016723 (Creatinine [Mass/volume] in Serum or Plasma) and UNIT_CONCEPT_ID 8753 (millimole per liter), the number and percent of records that have a value less than      3.500.","CDM_TABLE_NAME":"MEASUREMENT","CDM_FIELD_NAME":"MEASUREMENT_CONCEPT_ID","CONCEPT_ID":" 3016723","UNIT_CONCEPT_ID":"8753","SQL_FILE":"concept_plausible_value_low.sql","CATEGORY":"Plausibility","SUBCATEGORY":"Atemporal","CONTEXT":"Verification","checkId":1567,"FAILED":0,"THRESHOLD_VALUE":5,"_row":"18.442"},{"NUM_VIOLATED_ROWS":0,"PCT_VIOLATED_ROWS":0,"NUM_DENOMINATOR_ROWS":0,"EXECUTION_TIME":"2.280952 secs","QUERY_TEXT":"\r\n/*********\r\nCONCEPT LEVEL check:\r\nPLAUSIBLE_VALUE_LOW - find any MEASUREMENT records that have VALUE_AS_NUMBER with non-null value < plausible low value\r\n\r\nParameters used in this template:\r\ncdmDatabaseSchema = cdm_ibm_mdcd_v993.dbo\r\nconceptId =  3016723\r\nunitConceptId = 8840\r\nplausibleValueLow =      0.100\r\n\r\n**********/\r\n\r\n\r\nSELECT num_violated_rows, CASE WHEN denominator.num_rows = 0 THEN 0 ELSE 1.0*num_violated_rows/denominator.num_rows END  AS pct_violated_rows, \r\n  denominator.num_rows as num_denominator_rows\r\nFROM\r\n(\r\n\tSELECT COUNT_BIG(*) AS num_violated_rows\r\n\tFROM\r\n\t(\r\n\t\tSELECT m.* \r\n\t\tFROM cdm_ibm_mdcd_v993.dbo.measurement m\r\n\t\t\r\n\t\tWHERE m.measurement_concept_id =  3016723\r\n\t\tAND m.unit_concept_id = 8840\r\n\t\tAND m.value_as_number IS NOT NULL\r\n\t\tAND m.value_as_number <      0.100\r\n\t) violated_rows\r\n) violated_row_count,\r\n( \r\n\tSELECT COUNT_BIG(*) AS num_rows\r\n\tFROM cdm_ibm_mdcd_v993.dbo.measurement m\r\n\t\r\n\tWHERE measurement_concept_id =  3016723\r\n\tAND unit_concept_id = 8840\r\n\tAND value_as_number IS NOT NULL\r\n) denominator\r\n;","CHECK_NAME":"plausibleValueLow","CHECK_LEVEL":"CONCEPT","CHECK_DESCRIPTION":"For the combination of CONCEPT_ID  3016723 (Creatinine [Mass/volume] in Serum or Plasma) and UNIT_CONCEPT_ID 8840 (milligram per deciliter), the number and percent of records that have a value less than      0.100.","CDM_TABLE_NAME":"MEASUREMENT","CDM_FIELD_NAME":"MEASUREMENT_CONCEPT_ID","CONCEPT_ID":" 3016723","UNIT_CONCEPT_ID":"8840","SQL_FILE":"concept_plausible_value_low.sql","CATEGORY":"Plausibility","SUBCATEGORY":"Atemporal","CONTEXT":"Verification","checkId":1568,"FAILED":0,"THRESHOLD_VALUE":5,"_row":"18.443"},{"NUM_VIOLATED_ROWS":0,"PCT_VIOLATED_ROWS":0,"NUM_DENOMINATOR_ROWS":0,"EXECUTION_TIME":"2.108935 secs","QUERY_TEXT":"\r\n/*********\r\nCONCEPT LEVEL check:\r\nPLAUSIBLE_VALUE_LOW - find any MEASUREMENT records that have VALUE_AS_NUMBER with non-null value < plausible low value\r\n\r\nParameters used in this template:\r\ncdmDatabaseSchema = cdm_ibm_mdcd_v993.dbo\r\nconceptId =  3016723\r\nunitConceptId = 9117\r\nplausibleValueLow =     44.000\r\n\r\n**********/\r\n\r\n\r\nSELECT num_violated_rows, CASE WHEN denominator.num_rows = 0 THEN 0 ELSE 1.0*num_violated_rows/denominator.num_rows END  AS pct_violated_rows, \r\n  denominator.num_rows as num_denominator_rows\r\nFROM\r\n(\r\n\tSELECT COUNT_BIG(*) AS num_violated_rows\r\n\tFROM\r\n\t(\r\n\t\tSELECT m.* \r\n\t\tFROM cdm_ibm_mdcd_v993.dbo.measurement m\r\n\t\t\r\n\t\tWHERE m.measurement_concept_id =  3016723\r\n\t\tAND m.unit_concept_id = 9117\r\n\t\tAND m.value_as_number IS NOT NULL\r\n\t\tAND m.value_as_number <     44.000\r\n\t) violated_rows\r\n) violated_row_count,\r\n( \r\n\tSELECT COUNT_BIG(*) AS num_rows\r\n\tFROM cdm_ibm_mdcd_v993.dbo.measurement m\r\n\t\r\n\tWHERE measurement_concept_id =  3016723\r\n\tAND unit_concept_id = 9117\r\n\tAND value_as_number IS NOT NULL\r\n) denominator\r\n;","CHECK_NAME":"plausibleValueLow","CHECK_LEVEL":"CONCEPT","CHECK_DESCRIPTION":"For the combination of CONCEPT_ID  3016723 (Creatinine [Mass/volume] in Serum or Plasma) and UNIT_CONCEPT_ID 9117 (milliliter per minute per 1.73 square meter), the number and percent of records that have a value less than     44.000.","CDM_TABLE_NAME":"MEASUREMENT","CDM_FIELD_NAME":"MEASUREMENT_CONCEPT_ID","CONCEPT_ID":" 3016723","UNIT_CONCEPT_ID":"9117","SQL_FILE":"concept_plausible_value_low.sql","CATEGORY":"Plausibility","SUBCATEGORY":"Atemporal","CONTEXT":"Verification","checkId":1569,"FAILED":0,"THRESHOLD_VALUE":5,"_row":"18.444"},{"NUM_VIOLATED_ROWS":0,"PCT_VIOLATED_ROWS":0,"NUM_DENOMINATOR_ROWS":0,"EXECUTION_TIME":"2.852921 secs","QUERY_TEXT":"\r\n/*********\r\nCONCEPT LEVEL check:\r\nPLAUSIBLE_VALUE_LOW - find any MEASUREMENT records that have VALUE_AS_NUMBER with non-null value < plausible low value\r\n\r\nParameters used in this template:\r\ncdmDatabaseSchema = cdm_ibm_mdcd_v993.dbo\r\nconceptId =  3016771\r\nunitConceptId = 8645\r\nplausibleValueLow =      6.000\r\n\r\n**********/\r\n\r\n\r\nSELECT num_violated_rows, CASE WHEN denominator.num_rows = 0 THEN 0 ELSE 1.0*num_violated_rows/denominator.num_rows END  AS pct_violated_rows, \r\n  denominator.num_rows as num_denominator_rows\r\nFROM\r\n(\r\n\tSELECT COUNT_BIG(*) AS num_violated_rows\r\n\tFROM\r\n\t(\r\n\t\tSELECT m.* \r\n\t\tFROM cdm_ibm_mdcd_v993.dbo.measurement m\r\n\t\t\r\n\t\tWHERE m.measurement_concept_id =  3016771\r\n\t\tAND m.unit_concept_id = 8645\r\n\t\tAND m.value_as_number IS NOT NULL\r\n\t\tAND m.value_as_number <      6.000\r\n\t) violated_rows\r\n) violated_row_count,\r\n( \r\n\tSELECT COUNT_BIG(*) AS num_rows\r\n\tFROM cdm_ibm_mdcd_v993.dbo.measurement m\r\n\t\r\n\tWHERE measurement_concept_id =  3016771\r\n\tAND unit_concept_id = 8645\r\n\tAND value_as_number IS NOT NULL\r\n) denominator\r\n;","CHECK_NAME":"plausibleValueLow","CHECK_LEVEL":"CONCEPT","CHECK_DESCRIPTION":"For the combination of CONCEPT_ID  3016771 (Amylase [Enzymatic activity/volume] in Serum or Plasma) and UNIT_CONCEPT_ID 8645 (unit per liter), the number and percent of records that have a value less than      6.000.","CDM_TABLE_NAME":"MEASUREMENT","CDM_FIELD_NAME":"MEASUREMENT_CONCEPT_ID","CONCEPT_ID":" 3016771","UNIT_CONCEPT_ID":"8645","SQL_FILE":"concept_plausible_value_low.sql","CATEGORY":"Plausibility","SUBCATEGORY":"Atemporal","CONTEXT":"Verification","checkId":1570,"FAILED":0,"THRESHOLD_VALUE":5,"_row":"18.445"},{"NUM_VIOLATED_ROWS":0,"PCT_VIOLATED_ROWS":0,"NUM_DENOMINATOR_ROWS":0,"EXECUTION_TIME":"1.847944 secs","QUERY_TEXT":"\r\n/*********\r\nCONCEPT LEVEL check:\r\nPLAUSIBLE_VALUE_LOW - find any MEASUREMENT records that have VALUE_AS_NUMBER with non-null value < plausible low value\r\n\r\nParameters used in this template:\r\ncdmDatabaseSchema = cdm_ibm_mdcd_v993.dbo\r\nconceptId =  3016913\r\nunitConceptId = 8554\r\nplausibleValueLow =      9.000\r\n\r\n**********/\r\n\r\n\r\nSELECT num_violated_rows, CASE WHEN denominator.num_rows = 0 THEN 0 ELSE 1.0*num_violated_rows/denominator.num_rows END  AS pct_violated_rows, \r\n  denominator.num_rows as num_denominator_rows\r\nFROM\r\n(\r\n\tSELECT COUNT_BIG(*) AS num_violated_rows\r\n\tFROM\r\n\t(\r\n\t\tSELECT m.* \r\n\t\tFROM cdm_ibm_mdcd_v993.dbo.measurement m\r\n\t\t\r\n\t\tWHERE m.measurement_concept_id =  3016913\r\n\t\tAND m.unit_concept_id = 8554\r\n\t\tAND m.value_as_number IS NOT NULL\r\n\t\tAND m.value_as_number <      9.000\r\n\t) violated_rows\r\n) violated_row_count,\r\n( \r\n\tSELECT COUNT_BIG(*) AS num_rows\r\n\tFROM cdm_ibm_mdcd_v993.dbo.measurement m\r\n\t\r\n\tWHERE measurement_concept_id =  3016913\r\n\tAND unit_concept_id = 8554\r\n\tAND value_as_number IS NOT NULL\r\n) denominator\r\n;","CHECK_NAME":"plausibleValueLow","CHECK_LEVEL":"CONCEPT","CHECK_DESCRIPTION":"For the combination of CONCEPT_ID  3016913 (Creatine kinase.MM [Enzymatic activity/volume] in Serum or Plasma by Electrophoresis) and UNIT_CONCEPT_ID 8554 (percent), the number and percent of records that have a value less than      9.000.","CDM_TABLE_NAME":"MEASUREMENT","CDM_FIELD_NAME":"MEASUREMENT_CONCEPT_ID","CONCEPT_ID":" 3016913","UNIT_CONCEPT_ID":"8554","SQL_FILE":"concept_plausible_value_low.sql","CATEGORY":"Plausibility","SUBCATEGORY":"Atemporal","CONTEXT":"Verification","checkId":1571,"FAILED":0,"THRESHOLD_VALUE":5,"_row":"18.446"},{"NUM_VIOLATED_ROWS":0,"PCT_VIOLATED_ROWS":0,"NUM_DENOMINATOR_ROWS":0,"EXECUTION_TIME":"4.835871 secs","QUERY_TEXT":"\r\n/*********\r\nCONCEPT LEVEL check:\r\nPLAUSIBLE_VALUE_LOW - find any MEASUREMENT records that have VALUE_AS_NUMBER with non-null value < plausible low value\r\n\r\nParameters used in this template:\r\ncdmDatabaseSchema = cdm_ibm_mdcd_v993.dbo\r\nconceptId =  3016991\r\nunitConceptId = 8713\r\nplausibleValueLow =      0.100\r\n\r\n**********/\r\n\r\n\r\nSELECT num_violated_rows, CASE WHEN denominator.num_rows = 0 THEN 0 ELSE 1.0*num_violated_rows/denominator.num_rows END  AS pct_violated_rows, \r\n  denominator.num_rows as num_denominator_rows\r\nFROM\r\n(\r\n\tSELECT COUNT_BIG(*) AS num_violated_rows\r\n\tFROM\r\n\t(\r\n\t\tSELECT m.* \r\n\t\tFROM cdm_ibm_mdcd_v993.dbo.measurement m\r\n\t\t\r\n\t\tWHERE m.measurement_concept_id =  3016991\r\n\t\tAND m.unit_concept_id = 8713\r\n\t\tAND m.value_as_number IS NOT NULL\r\n\t\tAND m.value_as_number <      0.100\r\n\t) violated_rows\r\n) violated_row_count,\r\n( \r\n\tSELECT COUNT_BIG(*) AS num_rows\r\n\tFROM cdm_ibm_mdcd_v993.dbo.measurement m\r\n\t\r\n\tWHERE measurement_concept_id =  3016991\r\n\tAND unit_concept_id = 8713\r\n\tAND value_as_number IS NOT NULL\r\n) denominator\r\n;","CHECK_NAME":"plausibleValueLow","CHECK_LEVEL":"CONCEPT","CHECK_DESCRIPTION":"For the combination of CONCEPT_ID  3016991 (Thyroxine (T4) [Mass/volume] in Serum or Plasma) and UNIT_CONCEPT_ID 8713 (gram per deciliter), the number and percent of records that have a value less than      0.100.","CDM_TABLE_NAME":"MEASUREMENT","CDM_FIELD_NAME":"MEASUREMENT_CONCEPT_ID","CONCEPT_ID":" 3016991","UNIT_CONCEPT_ID":"8713","SQL_FILE":"concept_plausible_value_low.sql","CATEGORY":"Plausibility","SUBCATEGORY":"Atemporal","CONTEXT":"Verification","checkId":1572,"FAILED":0,"THRESHOLD_VALUE":5,"_row":"18.447"},{"NUM_VIOLATED_ROWS":0,"PCT_VIOLATED_ROWS":0,"NUM_DENOMINATOR_ROWS":0,"EXECUTION_TIME":"2.166943 secs","QUERY_TEXT":"\r\n/*********\r\nCONCEPT LEVEL check:\r\nPLAUSIBLE_VALUE_LOW - find any MEASUREMENT records that have VALUE_AS_NUMBER with non-null value < plausible low value\r\n\r\nParameters used in this template:\r\ncdmDatabaseSchema = cdm_ibm_mdcd_v993.dbo\r\nconceptId =  3016991\r\nunitConceptId = 8817\r\nplausibleValueLow =      0.100\r\n\r\n**********/\r\n\r\n\r\nSELECT num_violated_rows, CASE WHEN denominator.num_rows = 0 THEN 0 ELSE 1.0*num_violated_rows/denominator.num_rows END  AS pct_violated_rows, \r\n  denominator.num_rows as num_denominator_rows\r\nFROM\r\n(\r\n\tSELECT COUNT_BIG(*) AS num_violated_rows\r\n\tFROM\r\n\t(\r\n\t\tSELECT m.* \r\n\t\tFROM cdm_ibm_mdcd_v993.dbo.measurement m\r\n\t\t\r\n\t\tWHERE m.measurement_concept_id =  3016991\r\n\t\tAND m.unit_concept_id = 8817\r\n\t\tAND m.value_as_number IS NOT NULL\r\n\t\tAND m.value_as_number <      0.100\r\n\t) violated_rows\r\n) violated_row_count,\r\n( \r\n\tSELECT COUNT_BIG(*) AS num_rows\r\n\tFROM cdm_ibm_mdcd_v993.dbo.measurement m\r\n\t\r\n\tWHERE measurement_concept_id =  3016991\r\n\tAND unit_concept_id = 8817\r\n\tAND value_as_number IS NOT NULL\r\n) denominator\r\n;","CHECK_NAME":"plausibleValueLow","CHECK_LEVEL":"CONCEPT","CHECK_DESCRIPTION":"For the combination of CONCEPT_ID  3016991 (Thyroxine (T4) [Mass/volume] in Serum or Plasma) and UNIT_CONCEPT_ID 8817 (nanogram per deciliter), the number and percent of records that have a value less than      0.100.","CDM_TABLE_NAME":"MEASUREMENT","CDM_FIELD_NAME":"MEASUREMENT_CONCEPT_ID","CONCEPT_ID":" 3016991","UNIT_CONCEPT_ID":"8817","SQL_FILE":"concept_plausible_value_low.sql","CATEGORY":"Plausibility","SUBCATEGORY":"Atemporal","CONTEXT":"Verification","checkId":1573,"FAILED":0,"THRESHOLD_VALUE":5,"_row":"18.448"},{"NUM_VIOLATED_ROWS":0,"PCT_VIOLATED_ROWS":0,"NUM_DENOMINATOR_ROWS":0,"EXECUTION_TIME":"4.722866 secs","QUERY_TEXT":"\r\n/*********\r\nCONCEPT LEVEL check:\r\nPLAUSIBLE_VALUE_LOW - find any MEASUREMENT records that have VALUE_AS_NUMBER with non-null value < plausible low value\r\n\r\nParameters used in this template:\r\ncdmDatabaseSchema = cdm_ibm_mdcd_v993.dbo\r\nconceptId =  3016991\r\nunitConceptId = 8837\r\nplausibleValueLow =      0.100\r\n\r\n**********/\r\n\r\n\r\nSELECT num_violated_rows, CASE WHEN denominator.num_rows = 0 THEN 0 ELSE 1.0*num_violated_rows/denominator.num_rows END  AS pct_violated_rows, \r\n  denominator.num_rows as num_denominator_rows\r\nFROM\r\n(\r\n\tSELECT COUNT_BIG(*) AS num_violated_rows\r\n\tFROM\r\n\t(\r\n\t\tSELECT m.* \r\n\t\tFROM cdm_ibm_mdcd_v993.dbo.measurement m\r\n\t\t\r\n\t\tWHERE m.measurement_concept_id =  3016991\r\n\t\tAND m.unit_concept_id = 8837\r\n\t\tAND m.value_as_number IS NOT NULL\r\n\t\tAND m.value_as_number <      0.100\r\n\t) violated_rows\r\n) violated_row_count,\r\n( \r\n\tSELECT COUNT_BIG(*) AS num_rows\r\n\tFROM cdm_ibm_mdcd_v993.dbo.measurement m\r\n\t\r\n\tWHERE measurement_concept_id =  3016991\r\n\tAND unit_concept_id = 8837\r\n\tAND value_as_number IS NOT NULL\r\n) denominator\r\n;","CHECK_NAME":"plausibleValueLow","CHECK_LEVEL":"CONCEPT","CHECK_DESCRIPTION":"For the combination of CONCEPT_ID  3016991 (Thyroxine (T4) [Mass/volume] in Serum or Plasma) and UNIT_CONCEPT_ID 8837 (microgram per deciliter), the number and percent of records that have a value less than      0.100.","CDM_TABLE_NAME":"MEASUREMENT","CDM_FIELD_NAME":"MEASUREMENT_CONCEPT_ID","CONCEPT_ID":" 3016991","UNIT_CONCEPT_ID":"8837","SQL_FILE":"concept_plausible_value_low.sql","CATEGORY":"Plausibility","SUBCATEGORY":"Atemporal","CONTEXT":"Verification","checkId":1574,"FAILED":0,"THRESHOLD_VALUE":5,"_row":"18.449"},{"NUM_VIOLATED_ROWS":0,"PCT_VIOLATED_ROWS":0,"NUM_DENOMINATOR_ROWS":0,"EXECUTION_TIME":"2.516937 secs","QUERY_TEXT":"\r\n/*********\r\nCONCEPT LEVEL check:\r\nPLAUSIBLE_VALUE_LOW - find any MEASUREMENT records that have VALUE_AS_NUMBER with non-null value < plausible low value\r\n\r\nParameters used in this template:\r\ncdmDatabaseSchema = cdm_ibm_mdcd_v993.dbo\r\nconceptId =  3016991\r\nunitConceptId = 8840\r\nplausibleValueLow =      0.100\r\n\r\n**********/\r\n\r\n\r\nSELECT num_violated_rows, CASE WHEN denominator.num_rows = 0 THEN 0 ELSE 1.0*num_violated_rows/denominator.num_rows END  AS pct_violated_rows, \r\n  denominator.num_rows as num_denominator_rows\r\nFROM\r\n(\r\n\tSELECT COUNT_BIG(*) AS num_violated_rows\r\n\tFROM\r\n\t(\r\n\t\tSELECT m.* \r\n\t\tFROM cdm_ibm_mdcd_v993.dbo.measurement m\r\n\t\t\r\n\t\tWHERE m.measurement_concept_id =  3016991\r\n\t\tAND m.unit_concept_id = 8840\r\n\t\tAND m.value_as_number IS NOT NULL\r\n\t\tAND m.value_as_number <      0.100\r\n\t) violated_rows\r\n) violated_row_count,\r\n( \r\n\tSELECT COUNT_BIG(*) AS num_rows\r\n\tFROM cdm_ibm_mdcd_v993.dbo.measurement m\r\n\t\r\n\tWHERE measurement_concept_id =  3016991\r\n\tAND unit_concept_id = 8840\r\n\tAND value_as_number IS NOT NULL\r\n) denominator\r\n;","CHECK_NAME":"plausibleValueLow","CHECK_LEVEL":"CONCEPT","CHECK_DESCRIPTION":"For the combination of CONCEPT_ID  3016991 (Thyroxine (T4) [Mass/volume] in Serum or Plasma) and UNIT_CONCEPT_ID 8840 (milligram per deciliter), the number and percent of records that have a value less than      0.100.","CDM_TABLE_NAME":"MEASUREMENT","CDM_FIELD_NAME":"MEASUREMENT_CONCEPT_ID","CONCEPT_ID":" 3016991","UNIT_CONCEPT_ID":"8840","SQL_FILE":"concept_plausible_value_low.sql","CATEGORY":"Plausibility","SUBCATEGORY":"Atemporal","CONTEXT":"Verification","checkId":1575,"FAILED":0,"THRESHOLD_VALUE":5,"_row":"18.450"},{"NUM_VIOLATED_ROWS":0,"PCT_VIOLATED_ROWS":0,"NUM_DENOMINATOR_ROWS":0,"EXECUTION_TIME":"2.005955 secs","QUERY_TEXT":"\r\n/*********\r\nCONCEPT LEVEL check:\r\nPLAUSIBLE_VALUE_LOW - find any MEASUREMENT records that have VALUE_AS_NUMBER with non-null value < plausible low value\r\n\r\nParameters used in this template:\r\ncdmDatabaseSchema = cdm_ibm_mdcd_v993.dbo\r\nconceptId =  3017044\r\nunitConceptId = 8554\r\nplausibleValueLow =      0.000\r\n\r\n**********/\r\n\r\n\r\nSELECT num_violated_rows, CASE WHEN denominator.num_rows = 0 THEN 0 ELSE 1.0*num_violated_rows/denominator.num_rows END  AS pct_violated_rows, \r\n  denominator.num_rows as num_denominator_rows\r\nFROM\r\n(\r\n\tSELECT COUNT_BIG(*) AS num_violated_rows\r\n\tFROM\r\n\t(\r\n\t\tSELECT m.* \r\n\t\tFROM cdm_ibm_mdcd_v993.dbo.measurement m\r\n\t\t\r\n\t\tWHERE m.measurement_concept_id =  3017044\r\n\t\tAND m.unit_concept_id = 8554\r\n\t\tAND m.value_as_number IS NOT NULL\r\n\t\tAND m.value_as_number <      0.000\r\n\t) violated_rows\r\n) violated_row_count,\r\n( \r\n\tSELECT COUNT_BIG(*) AS num_rows\r\n\tFROM cdm_ibm_mdcd_v993.dbo.measurement m\r\n\t\r\n\tWHERE measurement_concept_id =  3017044\r\n\tAND unit_concept_id = 8554\r\n\tAND value_as_number IS NOT NULL\r\n) denominator\r\n;","CHECK_NAME":"plausibleValueLow","CHECK_LEVEL":"CONCEPT","CHECK_DESCRIPTION":"For the combination of CONCEPT_ID  3017044 (Thyrotropin receptor Ab [Units/volume] in Serum) and UNIT_CONCEPT_ID 8554 (percent), the number and percent of records that have a value less than      0.000.","CDM_TABLE_NAME":"MEASUREMENT","CDM_FIELD_NAME":"MEASUREMENT_CONCEPT_ID","CONCEPT_ID":" 3017044","UNIT_CONCEPT_ID":"8554","SQL_FILE":"concept_plausible_value_low.sql","CATEGORY":"Plausibility","SUBCATEGORY":"Atemporal","CONTEXT":"Verification","checkId":1576,"FAILED":0,"THRESHOLD_VALUE":5,"_row":"18.451"},{"NUM_VIOLATED_ROWS":0,"PCT_VIOLATED_ROWS":0,"NUM_DENOMINATOR_ROWS":0,"EXECUTION_TIME":"5.891842 secs","QUERY_TEXT":"\r\n/*********\r\nCONCEPT LEVEL check:\r\nPLAUSIBLE_VALUE_LOW - find any MEASUREMENT records that have VALUE_AS_NUMBER with non-null value < plausible low value\r\n\r\nParameters used in this template:\r\ncdmDatabaseSchema = cdm_ibm_mdcd_v993.dbo\r\nconceptId =  3017044\r\nunitConceptId = 8645\r\nplausibleValueLow =      0.000\r\n\r\n**********/\r\n\r\n\r\nSELECT num_violated_rows, CASE WHEN denominator.num_rows = 0 THEN 0 ELSE 1.0*num_violated_rows/denominator.num_rows END  AS pct_violated_rows, \r\n  denominator.num_rows as num_denominator_rows\r\nFROM\r\n(\r\n\tSELECT COUNT_BIG(*) AS num_violated_rows\r\n\tFROM\r\n\t(\r\n\t\tSELECT m.* \r\n\t\tFROM cdm_ibm_mdcd_v993.dbo.measurement m\r\n\t\t\r\n\t\tWHERE m.measurement_concept_id =  3017044\r\n\t\tAND m.unit_concept_id = 8645\r\n\t\tAND m.value_as_number IS NOT NULL\r\n\t\tAND m.value_as_number <      0.000\r\n\t) violated_rows\r\n) violated_row_count,\r\n( \r\n\tSELECT COUNT_BIG(*) AS num_rows\r\n\tFROM cdm_ibm_mdcd_v993.dbo.measurement m\r\n\t\r\n\tWHERE measurement_concept_id =  3017044\r\n\tAND unit_concept_id = 8645\r\n\tAND value_as_number IS NOT NULL\r\n) denominator\r\n;","CHECK_NAME":"plausibleValueLow","CHECK_LEVEL":"CONCEPT","CHECK_DESCRIPTION":"For the combination of CONCEPT_ID  3017044 (Thyrotropin receptor Ab [Units/volume] in Serum) and UNIT_CONCEPT_ID 8645 (unit per liter), the number and percent of records that have a value less than      0.000.","CDM_TABLE_NAME":"MEASUREMENT","CDM_FIELD_NAME":"MEASUREMENT_CONCEPT_ID","CONCEPT_ID":" 3017044","UNIT_CONCEPT_ID":"8645","SQL_FILE":"concept_plausible_value_low.sql","CATEGORY":"Plausibility","SUBCATEGORY":"Atemporal","CONTEXT":"Verification","checkId":1577,"FAILED":0,"THRESHOLD_VALUE":5,"_row":"18.452"},{"NUM_VIOLATED_ROWS":0,"PCT_VIOLATED_ROWS":0,"NUM_DENOMINATOR_ROWS":0,"EXECUTION_TIME":"2.751922 secs","QUERY_TEXT":"\r\n/*********\r\nCONCEPT LEVEL check:\r\nPLAUSIBLE_VALUE_LOW - find any MEASUREMENT records that have VALUE_AS_NUMBER with non-null value < plausible low value\r\n\r\nParameters used in this template:\r\ncdmDatabaseSchema = cdm_ibm_mdcd_v993.dbo\r\nconceptId =  3017044\r\nunitConceptId = 8923\r\nplausibleValueLow =      0.000\r\n\r\n**********/\r\n\r\n\r\nSELECT num_violated_rows, CASE WHEN denominator.num_rows = 0 THEN 0 ELSE 1.0*num_violated_rows/denominator.num_rows END  AS pct_violated_rows, \r\n  denominator.num_rows as num_denominator_rows\r\nFROM\r\n(\r\n\tSELECT COUNT_BIG(*) AS num_violated_rows\r\n\tFROM\r\n\t(\r\n\t\tSELECT m.* \r\n\t\tFROM cdm_ibm_mdcd_v993.dbo.measurement m\r\n\t\t\r\n\t\tWHERE m.measurement_concept_id =  3017044\r\n\t\tAND m.unit_concept_id = 8923\r\n\t\tAND m.value_as_number IS NOT NULL\r\n\t\tAND m.value_as_number <      0.000\r\n\t) violated_rows\r\n) violated_row_count,\r\n( \r\n\tSELECT COUNT_BIG(*) AS num_rows\r\n\tFROM cdm_ibm_mdcd_v993.dbo.measurement m\r\n\t\r\n\tWHERE measurement_concept_id =  3017044\r\n\tAND unit_concept_id = 8923\r\n\tAND value_as_number IS NOT NULL\r\n) denominator\r\n;","CHECK_NAME":"plausibleValueLow","CHECK_LEVEL":"CONCEPT","CHECK_DESCRIPTION":"For the combination of CONCEPT_ID  3017044 (Thyrotropin receptor Ab [Units/volume] in Serum) and UNIT_CONCEPT_ID 8923 (international unit per liter), the number and percent of records that have a value less than      0.000.","CDM_TABLE_NAME":"MEASUREMENT","CDM_FIELD_NAME":"MEASUREMENT_CONCEPT_ID","CONCEPT_ID":" 3017044","UNIT_CONCEPT_ID":"8923","SQL_FILE":"concept_plausible_value_low.sql","CATEGORY":"Plausibility","SUBCATEGORY":"Atemporal","CONTEXT":"Verification","checkId":1578,"FAILED":0,"THRESHOLD_VALUE":5,"_row":"18.453"},{"NUM_VIOLATED_ROWS":0,"PCT_VIOLATED_ROWS":0,"NUM_DENOMINATOR_ROWS":0,"EXECUTION_TIME":"1.745945 secs","QUERY_TEXT":"\r\n/*********\r\nCONCEPT LEVEL check:\r\nPLAUSIBLE_VALUE_LOW - find any MEASUREMENT records that have VALUE_AS_NUMBER with non-null value < plausible low value\r\n\r\nParameters used in this template:\r\ncdmDatabaseSchema = cdm_ibm_mdcd_v993.dbo\r\nconceptId =  3017250\r\nunitConceptId = 8636\r\nplausibleValueLow =      0.010\r\n\r\n**********/\r\n\r\n\r\nSELECT num_violated_rows, CASE WHEN denominator.num_rows = 0 THEN 0 ELSE 1.0*num_violated_rows/denominator.num_rows END  AS pct_violated_rows, \r\n  denominator.num_rows as num_denominator_rows\r\nFROM\r\n(\r\n\tSELECT COUNT_BIG(*) AS num_violated_rows\r\n\tFROM\r\n\t(\r\n\t\tSELECT m.* \r\n\t\tFROM cdm_ibm_mdcd_v993.dbo.measurement m\r\n\t\t\r\n\t\tWHERE m.measurement_concept_id =  3017250\r\n\t\tAND m.unit_concept_id = 8636\r\n\t\tAND m.value_as_number IS NOT NULL\r\n\t\tAND m.value_as_number <      0.010\r\n\t) violated_rows\r\n) violated_row_count,\r\n( \r\n\tSELECT COUNT_BIG(*) AS num_rows\r\n\tFROM cdm_ibm_mdcd_v993.dbo.measurement m\r\n\t\r\n\tWHERE measurement_concept_id =  3017250\r\n\tAND unit_concept_id = 8636\r\n\tAND value_as_number IS NOT NULL\r\n) denominator\r\n;","CHECK_NAME":"plausibleValueLow","CHECK_LEVEL":"CONCEPT","CHECK_DESCRIPTION":"For the combination of CONCEPT_ID  3017250 (Creatinine [Mass/volume] in Urine) and UNIT_CONCEPT_ID 8636 (gram per liter), the number and percent of records that have a value less than      0.010.","CDM_TABLE_NAME":"MEASUREMENT","CDM_FIELD_NAME":"MEASUREMENT_CONCEPT_ID","CONCEPT_ID":" 3017250","UNIT_CONCEPT_ID":"8636","SQL_FILE":"concept_plausible_value_low.sql","CATEGORY":"Plausibility","SUBCATEGORY":"Atemporal","CONTEXT":"Verification","checkId":1579,"FAILED":0,"THRESHOLD_VALUE":5,"_row":"18.454"},{"NUM_VIOLATED_ROWS":0,"PCT_VIOLATED_ROWS":0,"NUM_DENOMINATOR_ROWS":0,"EXECUTION_TIME":"9.269752 secs","QUERY_TEXT":"\r\n/*********\r\nCONCEPT LEVEL check:\r\nPLAUSIBLE_VALUE_LOW - find any MEASUREMENT records that have VALUE_AS_NUMBER with non-null value < plausible low value\r\n\r\nParameters used in this template:\r\ncdmDatabaseSchema = cdm_ibm_mdcd_v993.dbo\r\nconceptId =  3017250\r\nunitConceptId = 8723\r\nplausibleValueLow =      1.000\r\n\r\n**********/\r\n\r\n\r\nSELECT num_violated_rows, CASE WHEN denominator.num_rows = 0 THEN 0 ELSE 1.0*num_violated_rows/denominator.num_rows END  AS pct_violated_rows, \r\n  denominator.num_rows as num_denominator_rows\r\nFROM\r\n(\r\n\tSELECT COUNT_BIG(*) AS num_violated_rows\r\n\tFROM\r\n\t(\r\n\t\tSELECT m.* \r\n\t\tFROM cdm_ibm_mdcd_v993.dbo.measurement m\r\n\t\t\r\n\t\tWHERE m.measurement_concept_id =  3017250\r\n\t\tAND m.unit_concept_id = 8723\r\n\t\tAND m.value_as_number IS NOT NULL\r\n\t\tAND m.value_as_number <      1.000\r\n\t) violated_rows\r\n) violated_row_count,\r\n( \r\n\tSELECT COUNT_BIG(*) AS num_rows\r\n\tFROM cdm_ibm_mdcd_v993.dbo.measurement m\r\n\t\r\n\tWHERE measurement_concept_id =  3017250\r\n\tAND unit_concept_id = 8723\r\n\tAND value_as_number IS NOT NULL\r\n) denominator\r\n;","CHECK_NAME":"plausibleValueLow","CHECK_LEVEL":"CONCEPT","CHECK_DESCRIPTION":"For the combination of CONCEPT_ID  3017250 (Creatinine [Mass/volume] in Urine) and UNIT_CONCEPT_ID 8723 (milligram per gram), the number and percent of records that have a value less than      1.000.","CDM_TABLE_NAME":"MEASUREMENT","CDM_FIELD_NAME":"MEASUREMENT_CONCEPT_ID","CONCEPT_ID":" 3017250","UNIT_CONCEPT_ID":"8723","SQL_FILE":"concept_plausible_value_low.sql","CATEGORY":"Plausibility","SUBCATEGORY":"Atemporal","CONTEXT":"Verification","checkId":1580,"FAILED":0,"THRESHOLD_VALUE":5,"_row":"18.455"},{"NUM_VIOLATED_ROWS":0,"PCT_VIOLATED_ROWS":0,"NUM_DENOMINATOR_ROWS":0,"EXECUTION_TIME":"4.970861 secs","QUERY_TEXT":"\r\n/*********\r\nCONCEPT LEVEL check:\r\nPLAUSIBLE_VALUE_LOW - find any MEASUREMENT records that have VALUE_AS_NUMBER with non-null value < plausible low value\r\n\r\nParameters used in this template:\r\ncdmDatabaseSchema = cdm_ibm_mdcd_v993.dbo\r\nconceptId =  3017250\r\nunitConceptId = 8751\r\nplausibleValueLow =    400.000\r\n\r\n**********/\r\n\r\n\r\nSELECT num_violated_rows, CASE WHEN denominator.num_rows = 0 THEN 0 ELSE 1.0*num_violated_rows/denominator.num_rows END  AS pct_violated_rows, \r\n  denominator.num_rows as num_denominator_rows\r\nFROM\r\n(\r\n\tSELECT COUNT_BIG(*) AS num_violated_rows\r\n\tFROM\r\n\t(\r\n\t\tSELECT m.* \r\n\t\tFROM cdm_ibm_mdcd_v993.dbo.measurement m\r\n\t\t\r\n\t\tWHERE m.measurement_concept_id =  3017250\r\n\t\tAND m.unit_concept_id = 8751\r\n\t\tAND m.value_as_number IS NOT NULL\r\n\t\tAND m.value_as_number <    400.000\r\n\t) violated_rows\r\n) violated_row_count,\r\n( \r\n\tSELECT COUNT_BIG(*) AS num_rows\r\n\tFROM cdm_ibm_mdcd_v993.dbo.measurement m\r\n\t\r\n\tWHERE measurement_concept_id =  3017250\r\n\tAND unit_concept_id = 8751\r\n\tAND value_as_number IS NOT NULL\r\n) denominator\r\n;","CHECK_NAME":"plausibleValueLow","CHECK_LEVEL":"CONCEPT","CHECK_DESCRIPTION":"For the combination of CONCEPT_ID  3017250 (Creatinine [Mass/volume] in Urine) and UNIT_CONCEPT_ID 8751 (milligram per liter), the number and percent of records that have a value less than    400.000.","CDM_TABLE_NAME":"MEASUREMENT","CDM_FIELD_NAME":"MEASUREMENT_CONCEPT_ID","CONCEPT_ID":" 3017250","UNIT_CONCEPT_ID":"8751","SQL_FILE":"concept_plausible_value_low.sql","CATEGORY":"Plausibility","SUBCATEGORY":"Atemporal","CONTEXT":"Verification","checkId":1581,"FAILED":0,"THRESHOLD_VALUE":5,"_row":"18.456"},{"NUM_VIOLATED_ROWS":0,"PCT_VIOLATED_ROWS":0,"NUM_DENOMINATOR_ROWS":0,"EXECUTION_TIME":"5.865792 secs","QUERY_TEXT":"\r\n/*********\r\nCONCEPT LEVEL check:\r\nPLAUSIBLE_VALUE_LOW - find any MEASUREMENT records that have VALUE_AS_NUMBER with non-null value < plausible low value\r\n\r\nParameters used in this template:\r\ncdmDatabaseSchema = cdm_ibm_mdcd_v993.dbo\r\nconceptId =  3017250\r\nunitConceptId = 8753\r\nplausibleValueLow =      2.000\r\n\r\n**********/\r\n\r\n\r\nSELECT num_violated_rows, CASE WHEN denominator.num_rows = 0 THEN 0 ELSE 1.0*num_violated_rows/denominator.num_rows END  AS pct_violated_rows, \r\n  denominator.num_rows as num_denominator_rows\r\nFROM\r\n(\r\n\tSELECT COUNT_BIG(*) AS num_violated_rows\r\n\tFROM\r\n\t(\r\n\t\tSELECT m.* \r\n\t\tFROM cdm_ibm_mdcd_v993.dbo.measurement m\r\n\t\t\r\n\t\tWHERE m.measurement_concept_id =  3017250\r\n\t\tAND m.unit_concept_id = 8753\r\n\t\tAND m.value_as_number IS NOT NULL\r\n\t\tAND m.value_as_number <      2.000\r\n\t) violated_rows\r\n) violated_row_count,\r\n( \r\n\tSELECT COUNT_BIG(*) AS num_rows\r\n\tFROM cdm_ibm_mdcd_v993.dbo.measurement m\r\n\t\r\n\tWHERE measurement_concept_id =  3017250\r\n\tAND unit_concept_id = 8753\r\n\tAND value_as_number IS NOT NULL\r\n) denominator\r\n;","CHECK_NAME":"plausibleValueLow","CHECK_LEVEL":"CONCEPT","CHECK_DESCRIPTION":"For the combination of CONCEPT_ID  3017250 (Creatinine [Mass/volume] in Urine) and UNIT_CONCEPT_ID 8753 (millimole per liter), the number and percent of records that have a value less than      2.000.","CDM_TABLE_NAME":"MEASUREMENT","CDM_FIELD_NAME":"MEASUREMENT_CONCEPT_ID","CONCEPT_ID":" 3017250","UNIT_CONCEPT_ID":"8753","SQL_FILE":"concept_plausible_value_low.sql","CATEGORY":"Plausibility","SUBCATEGORY":"Atemporal","CONTEXT":"Verification","checkId":1582,"FAILED":0,"THRESHOLD_VALUE":5,"_row":"18.457"},{"NUM_VIOLATED_ROWS":0,"PCT_VIOLATED_ROWS":0,"NUM_DENOMINATOR_ROWS":0,"EXECUTION_TIME":"0.764979 secs","QUERY_TEXT":"\r\n/*********\r\nCONCEPT LEVEL check:\r\nPLAUSIBLE_VALUE_LOW - find any MEASUREMENT records that have VALUE_AS_NUMBER with non-null value < plausible low value\r\n\r\nParameters used in this template:\r\ncdmDatabaseSchema = cdm_ibm_mdcd_v993.dbo\r\nconceptId =  3017250\r\nunitConceptId = 8840\r\nplausibleValueLow =      0.010\r\n\r\n**********/\r\n\r\n\r\nSELECT num_violated_rows, CASE WHEN denominator.num_rows = 0 THEN 0 ELSE 1.0*num_violated_rows/denominator.num_rows END  AS pct_violated_rows, \r\n  denominator.num_rows as num_denominator_rows\r\nFROM\r\n(\r\n\tSELECT COUNT_BIG(*) AS num_violated_rows\r\n\tFROM\r\n\t(\r\n\t\tSELECT m.* \r\n\t\tFROM cdm_ibm_mdcd_v993.dbo.measurement m\r\n\t\t\r\n\t\tWHERE m.measurement_concept_id =  3017250\r\n\t\tAND m.unit_concept_id = 8840\r\n\t\tAND m.value_as_number IS NOT NULL\r\n\t\tAND m.value_as_number <      0.010\r\n\t) violated_rows\r\n) violated_row_count,\r\n( \r\n\tSELECT COUNT_BIG(*) AS num_rows\r\n\tFROM cdm_ibm_mdcd_v993.dbo.measurement m\r\n\t\r\n\tWHERE measurement_concept_id =  3017250\r\n\tAND unit_concept_id = 8840\r\n\tAND value_as_number IS NOT NULL\r\n) denominator\r\n;","CHECK_NAME":"plausibleValueLow","CHECK_LEVEL":"CONCEPT","CHECK_DESCRIPTION":"For the combination of CONCEPT_ID  3017250 (Creatinine [Mass/volume] in Urine) and UNIT_CONCEPT_ID 8840 (milligram per deciliter), the number and percent of records that have a value less than      0.010.","CDM_TABLE_NAME":"MEASUREMENT","CDM_FIELD_NAME":"MEASUREMENT_CONCEPT_ID","CONCEPT_ID":" 3017250","UNIT_CONCEPT_ID":"8840","SQL_FILE":"concept_plausible_value_low.sql","CATEGORY":"Plausibility","SUBCATEGORY":"Atemporal","CONTEXT":"Verification","checkId":1583,"FAILED":0,"THRESHOLD_VALUE":5,"_row":"18.458"},{"NUM_VIOLATED_ROWS":0,"PCT_VIOLATED_ROWS":0,"NUM_DENOMINATOR_ROWS":0,"EXECUTION_TIME":"0.816978 secs","QUERY_TEXT":"\r\n/*********\r\nCONCEPT LEVEL check:\r\nPLAUSIBLE_VALUE_LOW - find any MEASUREMENT records that have VALUE_AS_NUMBER with non-null value < plausible low value\r\n\r\nParameters used in this template:\r\ncdmDatabaseSchema = cdm_ibm_mdcd_v993.dbo\r\nconceptId =  3017250\r\nunitConceptId = 8842\r\nplausibleValueLow =      2.000\r\n\r\n**********/\r\n\r\n\r\nSELECT num_violated_rows, CASE WHEN denominator.num_rows = 0 THEN 0 ELSE 1.0*num_violated_rows/denominator.num_rows END  AS pct_violated_rows, \r\n  denominator.num_rows as num_denominator_rows\r\nFROM\r\n(\r\n\tSELECT COUNT_BIG(*) AS num_violated_rows\r\n\tFROM\r\n\t(\r\n\t\tSELECT m.* \r\n\t\tFROM cdm_ibm_mdcd_v993.dbo.measurement m\r\n\t\t\r\n\t\tWHERE m.measurement_concept_id =  3017250\r\n\t\tAND m.unit_concept_id = 8842\r\n\t\tAND m.value_as_number IS NOT NULL\r\n\t\tAND m.value_as_number <      2.000\r\n\t) violated_rows\r\n) violated_row_count,\r\n( \r\n\tSELECT COUNT_BIG(*) AS num_rows\r\n\tFROM cdm_ibm_mdcd_v993.dbo.measurement m\r\n\t\r\n\tWHERE measurement_concept_id =  3017250\r\n\tAND unit_concept_id = 8842\r\n\tAND value_as_number IS NOT NULL\r\n) denominator\r\n;","CHECK_NAME":"plausibleValueLow","CHECK_LEVEL":"CONCEPT","CHECK_DESCRIPTION":"For the combination of CONCEPT_ID  3017250 (Creatinine [Mass/volume] in Urine) and UNIT_CONCEPT_ID 8842 (nanogram per milliliter), the number and percent of records that have a value less than      2.000.","CDM_TABLE_NAME":"MEASUREMENT","CDM_FIELD_NAME":"MEASUREMENT_CONCEPT_ID","CONCEPT_ID":" 3017250","UNIT_CONCEPT_ID":"8842","SQL_FILE":"concept_plausible_value_low.sql","CATEGORY":"Plausibility","SUBCATEGORY":"Atemporal","CONTEXT":"Verification","checkId":1584,"FAILED":0,"THRESHOLD_VALUE":5,"_row":"18.459"},{"NUM_VIOLATED_ROWS":0,"PCT_VIOLATED_ROWS":0,"NUM_DENOMINATOR_ROWS":0,"EXECUTION_TIME":"0.834974 secs","QUERY_TEXT":"\r\n/*********\r\nCONCEPT LEVEL check:\r\nPLAUSIBLE_VALUE_LOW - find any MEASUREMENT records that have VALUE_AS_NUMBER with non-null value < plausible low value\r\n\r\nParameters used in this template:\r\ncdmDatabaseSchema = cdm_ibm_mdcd_v993.dbo\r\nconceptId =  3017250\r\nunitConceptId = 8861\r\nplausibleValueLow =      0.010\r\n\r\n**********/\r\n\r\n\r\nSELECT num_violated_rows, CASE WHEN denominator.num_rows = 0 THEN 0 ELSE 1.0*num_violated_rows/denominator.num_rows END  AS pct_violated_rows, \r\n  denominator.num_rows as num_denominator_rows\r\nFROM\r\n(\r\n\tSELECT COUNT_BIG(*) AS num_violated_rows\r\n\tFROM\r\n\t(\r\n\t\tSELECT m.* \r\n\t\tFROM cdm_ibm_mdcd_v993.dbo.measurement m\r\n\t\t\r\n\t\tWHERE m.measurement_concept_id =  3017250\r\n\t\tAND m.unit_concept_id = 8861\r\n\t\tAND m.value_as_number IS NOT NULL\r\n\t\tAND m.value_as_number <      0.010\r\n\t) violated_rows\r\n) violated_row_count,\r\n( \r\n\tSELECT COUNT_BIG(*) AS num_rows\r\n\tFROM cdm_ibm_mdcd_v993.dbo.measurement m\r\n\t\r\n\tWHERE measurement_concept_id =  3017250\r\n\tAND unit_concept_id = 8861\r\n\tAND value_as_number IS NOT NULL\r\n) denominator\r\n;","CHECK_NAME":"plausibleValueLow","CHECK_LEVEL":"CONCEPT","CHECK_DESCRIPTION":"For the combination of CONCEPT_ID  3017250 (Creatinine [Mass/volume] in Urine) and UNIT_CONCEPT_ID 8861 (milligram per milliliter), the number and percent of records that have a value less than      0.010.","CDM_TABLE_NAME":"MEASUREMENT","CDM_FIELD_NAME":"MEASUREMENT_CONCEPT_ID","CONCEPT_ID":" 3017250","UNIT_CONCEPT_ID":"8861","SQL_FILE":"concept_plausible_value_low.sql","CATEGORY":"Plausibility","SUBCATEGORY":"Atemporal","CONTEXT":"Verification","checkId":1585,"FAILED":0,"THRESHOLD_VALUE":5,"_row":"18.460"},{"NUM_VIOLATED_ROWS":0,"PCT_VIOLATED_ROWS":0,"NUM_DENOMINATOR_ROWS":0,"EXECUTION_TIME":"0.620993 secs","QUERY_TEXT":"\r\n/*********\r\nCONCEPT LEVEL check:\r\nPLAUSIBLE_VALUE_LOW - find any MEASUREMENT records that have VALUE_AS_NUMBER with non-null value < plausible low value\r\n\r\nParameters used in this template:\r\ncdmDatabaseSchema = cdm_ibm_mdcd_v993.dbo\r\nconceptId =  3017250\r\nunitConceptId = 9117\r\nplausibleValueLow =      6.000\r\n\r\n**********/\r\n\r\n\r\nSELECT num_violated_rows, CASE WHEN denominator.num_rows = 0 THEN 0 ELSE 1.0*num_violated_rows/denominator.num_rows END  AS pct_violated_rows, \r\n  denominator.num_rows as num_denominator_rows\r\nFROM\r\n(\r\n\tSELECT COUNT_BIG(*) AS num_violated_rows\r\n\tFROM\r\n\t(\r\n\t\tSELECT m.* \r\n\t\tFROM cdm_ibm_mdcd_v993.dbo.measurement m\r\n\t\t\r\n\t\tWHERE m.measurement_concept_id =  3017250\r\n\t\tAND m.unit_concept_id = 9117\r\n\t\tAND m.value_as_number IS NOT NULL\r\n\t\tAND m.value_as_number <      6.000\r\n\t) violated_rows\r\n) violated_row_count,\r\n( \r\n\tSELECT COUNT_BIG(*) AS num_rows\r\n\tFROM cdm_ibm_mdcd_v993.dbo.measurement m\r\n\t\r\n\tWHERE measurement_concept_id =  3017250\r\n\tAND unit_concept_id = 9117\r\n\tAND value_as_number IS NOT NULL\r\n) denominator\r\n;","CHECK_NAME":"plausibleValueLow","CHECK_LEVEL":"CONCEPT","CHECK_DESCRIPTION":"For the combination of CONCEPT_ID  3017250 (Creatinine [Mass/volume] in Urine) and UNIT_CONCEPT_ID 9117 (milliliter per minute per 1.73 square meter), the number and percent of records that have a value less than      6.000.","CDM_TABLE_NAME":"MEASUREMENT","CDM_FIELD_NAME":"MEASUREMENT_CONCEPT_ID","CONCEPT_ID":" 3017250","UNIT_CONCEPT_ID":"9117","SQL_FILE":"concept_plausible_value_low.sql","CATEGORY":"Plausibility","SUBCATEGORY":"Atemporal","CONTEXT":"Verification","checkId":1586,"FAILED":0,"THRESHOLD_VALUE":5,"_row":"18.461"},{"NUM_VIOLATED_ROWS":0,"PCT_VIOLATED_ROWS":0,"NUM_DENOMINATOR_ROWS":0,"EXECUTION_TIME":"0.910976 secs","QUERY_TEXT":"\r\n/*********\r\nCONCEPT LEVEL check:\r\nPLAUSIBLE_VALUE_LOW - find any MEASUREMENT records that have VALUE_AS_NUMBER with non-null value < plausible low value\r\n\r\nParameters used in this template:\r\ncdmDatabaseSchema = cdm_ibm_mdcd_v993.dbo\r\nconceptId =  3017501\r\nunitConceptId = 8647\r\nplausibleValueLow =      1.000\r\n\r\n**********/\r\n\r\n\r\nSELECT num_violated_rows, CASE WHEN denominator.num_rows = 0 THEN 0 ELSE 1.0*num_violated_rows/denominator.num_rows END  AS pct_violated_rows, \r\n  denominator.num_rows as num_denominator_rows\r\nFROM\r\n(\r\n\tSELECT COUNT_BIG(*) AS num_violated_rows\r\n\tFROM\r\n\t(\r\n\t\tSELECT m.* \r\n\t\tFROM cdm_ibm_mdcd_v993.dbo.measurement m\r\n\t\t\r\n\t\tWHERE m.measurement_concept_id =  3017501\r\n\t\tAND m.unit_concept_id = 8647\r\n\t\tAND m.value_as_number IS NOT NULL\r\n\t\tAND m.value_as_number <      1.000\r\n\t) violated_rows\r\n) violated_row_count,\r\n( \r\n\tSELECT COUNT_BIG(*) AS num_rows\r\n\tFROM cdm_ibm_mdcd_v993.dbo.measurement m\r\n\t\r\n\tWHERE measurement_concept_id =  3017501\r\n\tAND unit_concept_id = 8647\r\n\tAND value_as_number IS NOT NULL\r\n) denominator\r\n;","CHECK_NAME":"plausibleValueLow","CHECK_LEVEL":"CONCEPT","CHECK_DESCRIPTION":"For the combination of CONCEPT_ID  3017501 (Neutrophils [#/volume] in Blood by Manual count) and UNIT_CONCEPT_ID 8647 (per microliter), the number and percent of records that have a value less than      1.000.","CDM_TABLE_NAME":"MEASUREMENT","CDM_FIELD_NAME":"MEASUREMENT_CONCEPT_ID","CONCEPT_ID":" 3017501","UNIT_CONCEPT_ID":"8647","SQL_FILE":"concept_plausible_value_low.sql","CATEGORY":"Plausibility","SUBCATEGORY":"Atemporal","CONTEXT":"Verification","checkId":1587,"FAILED":0,"THRESHOLD_VALUE":5,"_row":"18.462"},{"NUM_VIOLATED_ROWS":0,"PCT_VIOLATED_ROWS":0,"NUM_DENOMINATOR_ROWS":0,"EXECUTION_TIME":"0.641929 secs","QUERY_TEXT":"\r\n/*********\r\nCONCEPT LEVEL check:\r\nPLAUSIBLE_VALUE_LOW - find any MEASUREMENT records that have VALUE_AS_NUMBER with non-null value < plausible low value\r\n\r\nParameters used in this template:\r\ncdmDatabaseSchema = cdm_ibm_mdcd_v993.dbo\r\nconceptId =  3017501\r\nunitConceptId = 8848\r\nplausibleValueLow =      0.010\r\n\r\n**********/\r\n\r\n\r\nSELECT num_violated_rows, CASE WHEN denominator.num_rows = 0 THEN 0 ELSE 1.0*num_violated_rows/denominator.num_rows END  AS pct_violated_rows, \r\n  denominator.num_rows as num_denominator_rows\r\nFROM\r\n(\r\n\tSELECT COUNT_BIG(*) AS num_violated_rows\r\n\tFROM\r\n\t(\r\n\t\tSELECT m.* \r\n\t\tFROM cdm_ibm_mdcd_v993.dbo.measurement m\r\n\t\t\r\n\t\tWHERE m.measurement_concept_id =  3017501\r\n\t\tAND m.unit_concept_id = 8848\r\n\t\tAND m.value_as_number IS NOT NULL\r\n\t\tAND m.value_as_number <      0.010\r\n\t) violated_rows\r\n) violated_row_count,\r\n( \r\n\tSELECT COUNT_BIG(*) AS num_rows\r\n\tFROM cdm_ibm_mdcd_v993.dbo.measurement m\r\n\t\r\n\tWHERE measurement_concept_id =  3017501\r\n\tAND unit_concept_id = 8848\r\n\tAND value_as_number IS NOT NULL\r\n) denominator\r\n;","CHECK_NAME":"plausibleValueLow","CHECK_LEVEL":"CONCEPT","CHECK_DESCRIPTION":"For the combination of CONCEPT_ID  3017501 (Neutrophils [#/volume] in Blood by Manual count) and UNIT_CONCEPT_ID 8848 (thousand per microliter), the number and percent of records that have a value less than      0.010.","CDM_TABLE_NAME":"MEASUREMENT","CDM_FIELD_NAME":"MEASUREMENT_CONCEPT_ID","CONCEPT_ID":" 3017501","UNIT_CONCEPT_ID":"8848","SQL_FILE":"concept_plausible_value_low.sql","CATEGORY":"Plausibility","SUBCATEGORY":"Atemporal","CONTEXT":"Verification","checkId":1588,"FAILED":0,"THRESHOLD_VALUE":5,"_row":"18.463"},{"NUM_VIOLATED_ROWS":0,"PCT_VIOLATED_ROWS":0,"NUM_DENOMINATOR_ROWS":0,"EXECUTION_TIME":"0.814978 secs","QUERY_TEXT":"\r\n/*********\r\nCONCEPT LEVEL check:\r\nPLAUSIBLE_VALUE_LOW - find any MEASUREMENT records that have VALUE_AS_NUMBER with non-null value < plausible low value\r\n\r\nParameters used in this template:\r\ncdmDatabaseSchema = cdm_ibm_mdcd_v993.dbo\r\nconceptId =  3017732\r\nunitConceptId = 8686\r\nplausibleValueLow =      1.000\r\n\r\n**********/\r\n\r\n\r\nSELECT num_violated_rows, CASE WHEN denominator.num_rows = 0 THEN 0 ELSE 1.0*num_violated_rows/denominator.num_rows END  AS pct_violated_rows, \r\n  denominator.num_rows as num_denominator_rows\r\nFROM\r\n(\r\n\tSELECT COUNT_BIG(*) AS num_violated_rows\r\n\tFROM\r\n\t(\r\n\t\tSELECT m.* \r\n\t\tFROM cdm_ibm_mdcd_v993.dbo.measurement m\r\n\t\t\r\n\t\tWHERE m.measurement_concept_id =  3017732\r\n\t\tAND m.unit_concept_id = 8686\r\n\t\tAND m.value_as_number IS NOT NULL\r\n\t\tAND m.value_as_number <      1.000\r\n\t) violated_rows\r\n) violated_row_count,\r\n( \r\n\tSELECT COUNT_BIG(*) AS num_rows\r\n\tFROM cdm_ibm_mdcd_v993.dbo.measurement m\r\n\t\r\n\tWHERE measurement_concept_id =  3017732\r\n\tAND unit_concept_id = 8686\r\n\tAND value_as_number IS NOT NULL\r\n) denominator\r\n;","CHECK_NAME":"plausibleValueLow","CHECK_LEVEL":"CONCEPT","CHECK_DESCRIPTION":"For the combination of CONCEPT_ID  3017732 (Neutrophils [#/volume] in Blood) and UNIT_CONCEPT_ID 8686 (cubic millimeter), the number and percent of records that have a value less than      1.000.","CDM_TABLE_NAME":"MEASUREMENT","CDM_FIELD_NAME":"MEASUREMENT_CONCEPT_ID","CONCEPT_ID":" 3017732","UNIT_CONCEPT_ID":"8686","SQL_FILE":"concept_plausible_value_low.sql","CATEGORY":"Plausibility","SUBCATEGORY":"Atemporal","CONTEXT":"Verification","checkId":1589,"FAILED":0,"THRESHOLD_VALUE":5,"_row":"18.464"},{"NUM_VIOLATED_ROWS":0,"PCT_VIOLATED_ROWS":0,"NUM_DENOMINATOR_ROWS":0,"EXECUTION_TIME":"0.682939 secs","QUERY_TEXT":"\r\n/*********\r\nCONCEPT LEVEL check:\r\nPLAUSIBLE_VALUE_LOW - find any MEASUREMENT records that have VALUE_AS_NUMBER with non-null value < plausible low value\r\n\r\nParameters used in this template:\r\ncdmDatabaseSchema = cdm_ibm_mdcd_v993.dbo\r\nconceptId =  3017732\r\nunitConceptId = 8785\r\nplausibleValueLow =      1.000\r\n\r\n**********/\r\n\r\n\r\nSELECT num_violated_rows, CASE WHEN denominator.num_rows = 0 THEN 0 ELSE 1.0*num_violated_rows/denominator.num_rows END  AS pct_violated_rows, \r\n  denominator.num_rows as num_denominator_rows\r\nFROM\r\n(\r\n\tSELECT COUNT_BIG(*) AS num_violated_rows\r\n\tFROM\r\n\t(\r\n\t\tSELECT m.* \r\n\t\tFROM cdm_ibm_mdcd_v993.dbo.measurement m\r\n\t\t\r\n\t\tWHERE m.measurement_concept_id =  3017732\r\n\t\tAND m.unit_concept_id = 8785\r\n\t\tAND m.value_as_number IS NOT NULL\r\n\t\tAND m.value_as_number <      1.000\r\n\t) violated_rows\r\n) violated_row_count,\r\n( \r\n\tSELECT COUNT_BIG(*) AS num_rows\r\n\tFROM cdm_ibm_mdcd_v993.dbo.measurement m\r\n\t\r\n\tWHERE measurement_concept_id =  3017732\r\n\tAND unit_concept_id = 8785\r\n\tAND value_as_number IS NOT NULL\r\n) denominator\r\n;","CHECK_NAME":"plausibleValueLow","CHECK_LEVEL":"CONCEPT","CHECK_DESCRIPTION":"For the combination of CONCEPT_ID  3017732 (Neutrophils [#/volume] in Blood) and UNIT_CONCEPT_ID 8785 (per cubic millimeter), the number and percent of records that have a value less than      1.000.","CDM_TABLE_NAME":"MEASUREMENT","CDM_FIELD_NAME":"MEASUREMENT_CONCEPT_ID","CONCEPT_ID":" 3017732","UNIT_CONCEPT_ID":"8785","SQL_FILE":"concept_plausible_value_low.sql","CATEGORY":"Plausibility","SUBCATEGORY":"Atemporal","CONTEXT":"Verification","checkId":1590,"FAILED":0,"THRESHOLD_VALUE":5,"_row":"18.465"},{"NUM_VIOLATED_ROWS":0,"PCT_VIOLATED_ROWS":0,"NUM_DENOMINATOR_ROWS":0,"EXECUTION_TIME":"0.653971 secs","QUERY_TEXT":"\r\n/*********\r\nCONCEPT LEVEL check:\r\nPLAUSIBLE_VALUE_LOW - find any MEASUREMENT records that have VALUE_AS_NUMBER with non-null value < plausible low value\r\n\r\nParameters used in this template:\r\ncdmDatabaseSchema = cdm_ibm_mdcd_v993.dbo\r\nconceptId =  3017732\r\nunitConceptId = 8848\r\nplausibleValueLow =      0.010\r\n\r\n**********/\r\n\r\n\r\nSELECT num_violated_rows, CASE WHEN denominator.num_rows = 0 THEN 0 ELSE 1.0*num_violated_rows/denominator.num_rows END  AS pct_violated_rows, \r\n  denominator.num_rows as num_denominator_rows\r\nFROM\r\n(\r\n\tSELECT COUNT_BIG(*) AS num_violated_rows\r\n\tFROM\r\n\t(\r\n\t\tSELECT m.* \r\n\t\tFROM cdm_ibm_mdcd_v993.dbo.measurement m\r\n\t\t\r\n\t\tWHERE m.measurement_concept_id =  3017732\r\n\t\tAND m.unit_concept_id = 8848\r\n\t\tAND m.value_as_number IS NOT NULL\r\n\t\tAND m.value_as_number <      0.010\r\n\t) violated_rows\r\n) violated_row_count,\r\n( \r\n\tSELECT COUNT_BIG(*) AS num_rows\r\n\tFROM cdm_ibm_mdcd_v993.dbo.measurement m\r\n\t\r\n\tWHERE measurement_concept_id =  3017732\r\n\tAND unit_concept_id = 8848\r\n\tAND value_as_number IS NOT NULL\r\n) denominator\r\n;","CHECK_NAME":"plausibleValueLow","CHECK_LEVEL":"CONCEPT","CHECK_DESCRIPTION":"For the combination of CONCEPT_ID  3017732 (Neutrophils [#/volume] in Blood) and UNIT_CONCEPT_ID 8848 (thousand per microliter), the number and percent of records that have a value less than      0.010.","CDM_TABLE_NAME":"MEASUREMENT","CDM_FIELD_NAME":"MEASUREMENT_CONCEPT_ID","CONCEPT_ID":" 3017732","UNIT_CONCEPT_ID":"8848","SQL_FILE":"concept_plausible_value_low.sql","CATEGORY":"Plausibility","SUBCATEGORY":"Atemporal","CONTEXT":"Verification","checkId":1591,"FAILED":0,"THRESHOLD_VALUE":5,"_row":"18.466"},{"NUM_VIOLATED_ROWS":0,"PCT_VIOLATED_ROWS":0,"NUM_DENOMINATOR_ROWS":0,"EXECUTION_TIME":"0.841927 secs","QUERY_TEXT":"\r\n/*********\r\nCONCEPT LEVEL check:\r\nPLAUSIBLE_VALUE_LOW - find any MEASUREMENT records that have VALUE_AS_NUMBER with non-null value < plausible low value\r\n\r\nParameters used in this template:\r\ncdmDatabaseSchema = cdm_ibm_mdcd_v993.dbo\r\nconceptId =  3017732\r\nunitConceptId = 8961\r\nplausibleValueLow =      0.010\r\n\r\n**********/\r\n\r\n\r\nSELECT num_violated_rows, CASE WHEN denominator.num_rows = 0 THEN 0 ELSE 1.0*num_violated_rows/denominator.num_rows END  AS pct_violated_rows, \r\n  denominator.num_rows as num_denominator_rows\r\nFROM\r\n(\r\n\tSELECT COUNT_BIG(*) AS num_violated_rows\r\n\tFROM\r\n\t(\r\n\t\tSELECT m.* \r\n\t\tFROM cdm_ibm_mdcd_v993.dbo.measurement m\r\n\t\t\r\n\t\tWHERE m.measurement_concept_id =  3017732\r\n\t\tAND m.unit_concept_id = 8961\r\n\t\tAND m.value_as_number IS NOT NULL\r\n\t\tAND m.value_as_number <      0.010\r\n\t) violated_rows\r\n) violated_row_count,\r\n( \r\n\tSELECT COUNT_BIG(*) AS num_rows\r\n\tFROM cdm_ibm_mdcd_v993.dbo.measurement m\r\n\t\r\n\tWHERE measurement_concept_id =  3017732\r\n\tAND unit_concept_id = 8961\r\n\tAND value_as_number IS NOT NULL\r\n) denominator\r\n;","CHECK_NAME":"plausibleValueLow","CHECK_LEVEL":"CONCEPT","CHECK_DESCRIPTION":"For the combination of CONCEPT_ID  3017732 (Neutrophils [#/volume] in Blood) and UNIT_CONCEPT_ID 8961 (thousand per cubic millimeter), the number and percent of records that have a value less than      0.010.","CDM_TABLE_NAME":"MEASUREMENT","CDM_FIELD_NAME":"MEASUREMENT_CONCEPT_ID","CONCEPT_ID":" 3017732","UNIT_CONCEPT_ID":"8961","SQL_FILE":"concept_plausible_value_low.sql","CATEGORY":"Plausibility","SUBCATEGORY":"Atemporal","CONTEXT":"Verification","checkId":1592,"FAILED":0,"THRESHOLD_VALUE":5,"_row":"18.467"},{"NUM_VIOLATED_ROWS":0,"PCT_VIOLATED_ROWS":0,"NUM_DENOMINATOR_ROWS":0,"EXECUTION_TIME":"0.675967 secs","QUERY_TEXT":"\r\n/*********\r\nCONCEPT LEVEL check:\r\nPLAUSIBLE_VALUE_LOW - find any MEASUREMENT records that have VALUE_AS_NUMBER with non-null value < plausible low value\r\n\r\nParameters used in this template:\r\ncdmDatabaseSchema = cdm_ibm_mdcd_v993.dbo\r\nconceptId =  3017766\r\nunitConceptId = 8636\r\nplausibleValueLow =      1.000\r\n\r\n**********/\r\n\r\n\r\nSELECT num_violated_rows, CASE WHEN denominator.num_rows = 0 THEN 0 ELSE 1.0*num_violated_rows/denominator.num_rows END  AS pct_violated_rows, \r\n  denominator.num_rows as num_denominator_rows\r\nFROM\r\n(\r\n\tSELECT COUNT_BIG(*) AS num_violated_rows\r\n\tFROM\r\n\t(\r\n\t\tSELECT m.* \r\n\t\tFROM cdm_ibm_mdcd_v993.dbo.measurement m\r\n\t\t\r\n\t\tWHERE m.measurement_concept_id =  3017766\r\n\t\tAND m.unit_concept_id = 8636\r\n\t\tAND m.value_as_number IS NOT NULL\r\n\t\tAND m.value_as_number <      1.000\r\n\t) violated_rows\r\n) violated_row_count,\r\n( \r\n\tSELECT COUNT_BIG(*) AS num_rows\r\n\tFROM cdm_ibm_mdcd_v993.dbo.measurement m\r\n\t\r\n\tWHERE measurement_concept_id =  3017766\r\n\tAND unit_concept_id = 8636\r\n\tAND value_as_number IS NOT NULL\r\n) denominator\r\n;","CHECK_NAME":"plausibleValueLow","CHECK_LEVEL":"CONCEPT","CHECK_DESCRIPTION":"For the combination of CONCEPT_ID  3017766 (Complement C4 [Mass/volume] in Serum or Plasma) and UNIT_CONCEPT_ID 8636 (gram per liter), the number and percent of records that have a value less than      1.000.","CDM_TABLE_NAME":"MEASUREMENT","CDM_FIELD_NAME":"MEASUREMENT_CONCEPT_ID","CONCEPT_ID":" 3017766","UNIT_CONCEPT_ID":"8636","SQL_FILE":"concept_plausible_value_low.sql","CATEGORY":"Plausibility","SUBCATEGORY":"Atemporal","CONTEXT":"Verification","checkId":1593,"FAILED":0,"THRESHOLD_VALUE":5,"_row":"18.468"},{"NUM_VIOLATED_ROWS":0,"PCT_VIOLATED_ROWS":0,"NUM_DENOMINATOR_ROWS":0,"EXECUTION_TIME":"0.767983 secs","QUERY_TEXT":"\r\n/*********\r\nCONCEPT LEVEL check:\r\nPLAUSIBLE_VALUE_LOW - find any MEASUREMENT records that have VALUE_AS_NUMBER with non-null value < plausible low value\r\n\r\nParameters used in this template:\r\ncdmDatabaseSchema = cdm_ibm_mdcd_v993.dbo\r\nconceptId =  3017766\r\nunitConceptId = 8751\r\nplausibleValueLow =     15.000\r\n\r\n**********/\r\n\r\n\r\nSELECT num_violated_rows, CASE WHEN denominator.num_rows = 0 THEN 0 ELSE 1.0*num_violated_rows/denominator.num_rows END  AS pct_violated_rows, \r\n  denominator.num_rows as num_denominator_rows\r\nFROM\r\n(\r\n\tSELECT COUNT_BIG(*) AS num_violated_rows\r\n\tFROM\r\n\t(\r\n\t\tSELECT m.* \r\n\t\tFROM cdm_ibm_mdcd_v993.dbo.measurement m\r\n\t\t\r\n\t\tWHERE m.measurement_concept_id =  3017766\r\n\t\tAND m.unit_concept_id = 8751\r\n\t\tAND m.value_as_number IS NOT NULL\r\n\t\tAND m.value_as_number <     15.000\r\n\t) violated_rows\r\n) violated_row_count,\r\n( \r\n\tSELECT COUNT_BIG(*) AS num_rows\r\n\tFROM cdm_ibm_mdcd_v993.dbo.measurement m\r\n\t\r\n\tWHERE measurement_concept_id =  3017766\r\n\tAND unit_concept_id = 8751\r\n\tAND value_as_number IS NOT NULL\r\n) denominator\r\n;","CHECK_NAME":"plausibleValueLow","CHECK_LEVEL":"CONCEPT","CHECK_DESCRIPTION":"For the combination of CONCEPT_ID  3017766 (Complement C4 [Mass/volume] in Serum or Plasma) and UNIT_CONCEPT_ID 8751 (milligram per liter), the number and percent of records that have a value less than     15.000.","CDM_TABLE_NAME":"MEASUREMENT","CDM_FIELD_NAME":"MEASUREMENT_CONCEPT_ID","CONCEPT_ID":" 3017766","UNIT_CONCEPT_ID":"8751","SQL_FILE":"concept_plausible_value_low.sql","CATEGORY":"Plausibility","SUBCATEGORY":"Atemporal","CONTEXT":"Verification","checkId":1594,"FAILED":0,"THRESHOLD_VALUE":5,"_row":"18.469"},{"NUM_VIOLATED_ROWS":0,"PCT_VIOLATED_ROWS":0,"NUM_DENOMINATOR_ROWS":0,"EXECUTION_TIME":"0.637978 secs","QUERY_TEXT":"\r\n/*********\r\nCONCEPT LEVEL check:\r\nPLAUSIBLE_VALUE_LOW - find any MEASUREMENT records that have VALUE_AS_NUMBER with non-null value < plausible low value\r\n\r\nParameters used in this template:\r\ncdmDatabaseSchema = cdm_ibm_mdcd_v993.dbo\r\nconceptId =  3017766\r\nunitConceptId = 8840\r\nplausibleValueLow =     15.000\r\n\r\n**********/\r\n\r\n\r\nSELECT num_violated_rows, CASE WHEN denominator.num_rows = 0 THEN 0 ELSE 1.0*num_violated_rows/denominator.num_rows END  AS pct_violated_rows, \r\n  denominator.num_rows as num_denominator_rows\r\nFROM\r\n(\r\n\tSELECT COUNT_BIG(*) AS num_violated_rows\r\n\tFROM\r\n\t(\r\n\t\tSELECT m.* \r\n\t\tFROM cdm_ibm_mdcd_v993.dbo.measurement m\r\n\t\t\r\n\t\tWHERE m.measurement_concept_id =  3017766\r\n\t\tAND m.unit_concept_id = 8840\r\n\t\tAND m.value_as_number IS NOT NULL\r\n\t\tAND m.value_as_number <     15.000\r\n\t) violated_rows\r\n) violated_row_count,\r\n( \r\n\tSELECT COUNT_BIG(*) AS num_rows\r\n\tFROM cdm_ibm_mdcd_v993.dbo.measurement m\r\n\t\r\n\tWHERE measurement_concept_id =  3017766\r\n\tAND unit_concept_id = 8840\r\n\tAND value_as_number IS NOT NULL\r\n) denominator\r\n;","CHECK_NAME":"plausibleValueLow","CHECK_LEVEL":"CONCEPT","CHECK_DESCRIPTION":"For the combination of CONCEPT_ID  3017766 (Complement C4 [Mass/volume] in Serum or Plasma) and UNIT_CONCEPT_ID 8840 (milligram per deciliter), the number and percent of records that have a value less than     15.000.","CDM_TABLE_NAME":"MEASUREMENT","CDM_FIELD_NAME":"MEASUREMENT_CONCEPT_ID","CONCEPT_ID":" 3017766","UNIT_CONCEPT_ID":"8840","SQL_FILE":"concept_plausible_value_low.sql","CATEGORY":"Plausibility","SUBCATEGORY":"Atemporal","CONTEXT":"Verification","checkId":1595,"FAILED":0,"THRESHOLD_VALUE":5,"_row":"18.470"},{"NUM_VIOLATED_ROWS":0,"PCT_VIOLATED_ROWS":0,"NUM_DENOMINATOR_ROWS":0,"EXECUTION_TIME":"0.846971 secs","QUERY_TEXT":"\r\n/*********\r\nCONCEPT LEVEL check:\r\nPLAUSIBLE_VALUE_LOW - find any MEASUREMENT records that have VALUE_AS_NUMBER with non-null value < plausible low value\r\n\r\nParameters used in this template:\r\ncdmDatabaseSchema = cdm_ibm_mdcd_v993.dbo\r\nconceptId =  3018010\r\nunitConceptId = 8554\r\nplausibleValueLow =     45.000\r\n\r\n**********/\r\n\r\n\r\nSELECT num_violated_rows, CASE WHEN denominator.num_rows = 0 THEN 0 ELSE 1.0*num_violated_rows/denominator.num_rows END  AS pct_violated_rows, \r\n  denominator.num_rows as num_denominator_rows\r\nFROM\r\n(\r\n\tSELECT COUNT_BIG(*) AS num_violated_rows\r\n\tFROM\r\n\t(\r\n\t\tSELECT m.* \r\n\t\tFROM cdm_ibm_mdcd_v993.dbo.measurement m\r\n\t\t\r\n\t\tWHERE m.measurement_concept_id =  3018010\r\n\t\tAND m.unit_concept_id = 8554\r\n\t\tAND m.value_as_number IS NOT NULL\r\n\t\tAND m.value_as_number <     45.000\r\n\t) violated_rows\r\n) violated_row_count,\r\n( \r\n\tSELECT COUNT_BIG(*) AS num_rows\r\n\tFROM cdm_ibm_mdcd_v993.dbo.measurement m\r\n\t\r\n\tWHERE measurement_concept_id =  3018010\r\n\tAND unit_concept_id = 8554\r\n\tAND value_as_number IS NOT NULL\r\n) denominator\r\n;","CHECK_NAME":"plausibleValueLow","CHECK_LEVEL":"CONCEPT","CHECK_DESCRIPTION":"For the combination of CONCEPT_ID  3018010 (Neutrophils/100 leukocytes in Blood) and UNIT_CONCEPT_ID 8554 (percent), the number and percent of records that have a value less than     45.000.","CDM_TABLE_NAME":"MEASUREMENT","CDM_FIELD_NAME":"MEASUREMENT_CONCEPT_ID","CONCEPT_ID":" 3018010","UNIT_CONCEPT_ID":"8554","SQL_FILE":"concept_plausible_value_low.sql","CATEGORY":"Plausibility","SUBCATEGORY":"Atemporal","CONTEXT":"Verification","checkId":1596,"FAILED":0,"THRESHOLD_VALUE":5,"_row":"18.471"},{"NUM_VIOLATED_ROWS":0,"PCT_VIOLATED_ROWS":0,"NUM_DENOMINATOR_ROWS":0,"EXECUTION_TIME":"0.933975 secs","QUERY_TEXT":"\r\n/*********\r\nCONCEPT LEVEL check:\r\nPLAUSIBLE_VALUE_LOW - find any MEASUREMENT records that have VALUE_AS_NUMBER with non-null value < plausible low value\r\n\r\nParameters used in this template:\r\ncdmDatabaseSchema = cdm_ibm_mdcd_v993.dbo\r\nconceptId =  3018081\r\nunitConceptId = 8748\r\nplausibleValueLow =      0.000\r\n\r\n**********/\r\n\r\n\r\nSELECT num_violated_rows, CASE WHEN denominator.num_rows = 0 THEN 0 ELSE 1.0*num_violated_rows/denominator.num_rows END  AS pct_violated_rows, \r\n  denominator.num_rows as num_denominator_rows\r\nFROM\r\n(\r\n\tSELECT COUNT_BIG(*) AS num_violated_rows\r\n\tFROM\r\n\t(\r\n\t\tSELECT m.* \r\n\t\tFROM cdm_ibm_mdcd_v993.dbo.measurement m\r\n\t\t\r\n\t\tWHERE m.measurement_concept_id =  3018081\r\n\t\tAND m.unit_concept_id = 8748\r\n\t\tAND m.value_as_number IS NOT NULL\r\n\t\tAND m.value_as_number <      0.000\r\n\t) violated_rows\r\n) violated_row_count,\r\n( \r\n\tSELECT COUNT_BIG(*) AS num_rows\r\n\tFROM cdm_ibm_mdcd_v993.dbo.measurement m\r\n\t\r\n\tWHERE measurement_concept_id =  3018081\r\n\tAND unit_concept_id = 8748\r\n\tAND value_as_number IS NOT NULL\r\n) denominator\r\n;","CHECK_NAME":"plausibleValueLow","CHECK_LEVEL":"CONCEPT","CHECK_DESCRIPTION":"For the combination of CONCEPT_ID  3018081 (Beta-2-Microglobulin [Mass/volume] in Urine) and UNIT_CONCEPT_ID 8748 (microgram per liter), the number and percent of records that have a value less than      0.000.","CDM_TABLE_NAME":"MEASUREMENT","CDM_FIELD_NAME":"MEASUREMENT_CONCEPT_ID","CONCEPT_ID":" 3018081","UNIT_CONCEPT_ID":"8748","SQL_FILE":"concept_plausible_value_low.sql","CATEGORY":"Plausibility","SUBCATEGORY":"Atemporal","CONTEXT":"Verification","checkId":1597,"FAILED":0,"THRESHOLD_VALUE":5,"_row":"18.472"},{"NUM_VIOLATED_ROWS":0,"PCT_VIOLATED_ROWS":0,"NUM_DENOMINATOR_ROWS":0,"EXECUTION_TIME":"1.356972 secs","QUERY_TEXT":"\r\n/*********\r\nCONCEPT LEVEL check:\r\nPLAUSIBLE_VALUE_LOW - find any MEASUREMENT records that have VALUE_AS_NUMBER with non-null value < plausible low value\r\n\r\nParameters used in this template:\r\ncdmDatabaseSchema = cdm_ibm_mdcd_v993.dbo\r\nconceptId =  3018081\r\nunitConceptId = 8751\r\nplausibleValueLow =      0.000\r\n\r\n**********/\r\n\r\n\r\nSELECT num_violated_rows, CASE WHEN denominator.num_rows = 0 THEN 0 ELSE 1.0*num_violated_rows/denominator.num_rows END  AS pct_violated_rows, \r\n  denominator.num_rows as num_denominator_rows\r\nFROM\r\n(\r\n\tSELECT COUNT_BIG(*) AS num_violated_rows\r\n\tFROM\r\n\t(\r\n\t\tSELECT m.* \r\n\t\tFROM cdm_ibm_mdcd_v993.dbo.measurement m\r\n\t\t\r\n\t\tWHERE m.measurement_concept_id =  3018081\r\n\t\tAND m.unit_concept_id = 8751\r\n\t\tAND m.value_as_number IS NOT NULL\r\n\t\tAND m.value_as_number <      0.000\r\n\t) violated_rows\r\n) violated_row_count,\r\n( \r\n\tSELECT COUNT_BIG(*) AS num_rows\r\n\tFROM cdm_ibm_mdcd_v993.dbo.measurement m\r\n\t\r\n\tWHERE measurement_concept_id =  3018081\r\n\tAND unit_concept_id = 8751\r\n\tAND value_as_number IS NOT NULL\r\n) denominator\r\n;","CHECK_NAME":"plausibleValueLow","CHECK_LEVEL":"CONCEPT","CHECK_DESCRIPTION":"For the combination of CONCEPT_ID  3018081 (Beta-2-Microglobulin [Mass/volume] in Urine) and UNIT_CONCEPT_ID 8751 (milligram per liter), the number and percent of records that have a value less than      0.000.","CDM_TABLE_NAME":"MEASUREMENT","CDM_FIELD_NAME":"MEASUREMENT_CONCEPT_ID","CONCEPT_ID":" 3018081","UNIT_CONCEPT_ID":"8751","SQL_FILE":"concept_plausible_value_low.sql","CATEGORY":"Plausibility","SUBCATEGORY":"Atemporal","CONTEXT":"Verification","checkId":1598,"FAILED":0,"THRESHOLD_VALUE":5,"_row":"18.473"},{"NUM_VIOLATED_ROWS":0,"PCT_VIOLATED_ROWS":0,"NUM_DENOMINATOR_ROWS":0,"EXECUTION_TIME":"0.589984 secs","QUERY_TEXT":"\r\n/*********\r\nCONCEPT LEVEL check:\r\nPLAUSIBLE_VALUE_LOW - find any MEASUREMENT records that have VALUE_AS_NUMBER with non-null value < plausible low value\r\n\r\nParameters used in this template:\r\ncdmDatabaseSchema = cdm_ibm_mdcd_v993.dbo\r\nconceptId =  3018229\r\nunitConceptId = 8554\r\nplausibleValueLow =      0.000\r\n\r\n**********/\r\n\r\n\r\nSELECT num_violated_rows, CASE WHEN denominator.num_rows = 0 THEN 0 ELSE 1.0*num_violated_rows/denominator.num_rows END  AS pct_violated_rows, \r\n  denominator.num_rows as num_denominator_rows\r\nFROM\r\n(\r\n\tSELECT COUNT_BIG(*) AS num_violated_rows\r\n\tFROM\r\n\t(\r\n\t\tSELECT m.* \r\n\t\tFROM cdm_ibm_mdcd_v993.dbo.measurement m\r\n\t\t\r\n\t\tWHERE m.measurement_concept_id =  3018229\r\n\t\tAND m.unit_concept_id = 8554\r\n\t\tAND m.value_as_number IS NOT NULL\r\n\t\tAND m.value_as_number <      0.000\r\n\t) violated_rows\r\n) violated_row_count,\r\n( \r\n\tSELECT COUNT_BIG(*) AS num_rows\r\n\tFROM cdm_ibm_mdcd_v993.dbo.measurement m\r\n\t\r\n\tWHERE measurement_concept_id =  3018229\r\n\tAND unit_concept_id = 8554\r\n\tAND value_as_number IS NOT NULL\r\n) denominator\r\n;","CHECK_NAME":"plausibleValueLow","CHECK_LEVEL":"CONCEPT","CHECK_DESCRIPTION":"For the combination of CONCEPT_ID  3018229 (Myelocytes/100 leukocytes in Blood by Manual count) and UNIT_CONCEPT_ID 8554 (percent), the number and percent of records that have a value less than      0.000.","CDM_TABLE_NAME":"MEASUREMENT","CDM_FIELD_NAME":"MEASUREMENT_CONCEPT_ID","CONCEPT_ID":" 3018229","UNIT_CONCEPT_ID":"8554","SQL_FILE":"concept_plausible_value_low.sql","CATEGORY":"Plausibility","SUBCATEGORY":"Atemporal","CONTEXT":"Verification","checkId":1599,"FAILED":0,"THRESHOLD_VALUE":5,"_row":"18.474"},{"NUM_VIOLATED_ROWS":0,"PCT_VIOLATED_ROWS":0,"NUM_DENOMINATOR_ROWS":0,"EXECUTION_TIME":"1.416966 secs","QUERY_TEXT":"\r\n/*********\r\nCONCEPT LEVEL check:\r\nPLAUSIBLE_VALUE_LOW - find any MEASUREMENT records that have VALUE_AS_NUMBER with non-null value < plausible low value\r\n\r\nParameters used in this template:\r\ncdmDatabaseSchema = cdm_ibm_mdcd_v993.dbo\r\nconceptId =  3018311\r\nunitConceptId = 8523\r\nplausibleValueLow =     10.000\r\n\r\n**********/\r\n\r\n\r\nSELECT num_violated_rows, CASE WHEN denominator.num_rows = 0 THEN 0 ELSE 1.0*num_violated_rows/denominator.num_rows END  AS pct_violated_rows, \r\n  denominator.num_rows as num_denominator_rows\r\nFROM\r\n(\r\n\tSELECT COUNT_BIG(*) AS num_violated_rows\r\n\tFROM\r\n\t(\r\n\t\tSELECT m.* \r\n\t\tFROM cdm_ibm_mdcd_v993.dbo.measurement m\r\n\t\t\r\n\t\tWHERE m.measurement_concept_id =  3018311\r\n\t\tAND m.unit_concept_id = 8523\r\n\t\tAND m.value_as_number IS NOT NULL\r\n\t\tAND m.value_as_number <     10.000\r\n\t) violated_rows\r\n) violated_row_count,\r\n( \r\n\tSELECT COUNT_BIG(*) AS num_rows\r\n\tFROM cdm_ibm_mdcd_v993.dbo.measurement m\r\n\t\r\n\tWHERE measurement_concept_id =  3018311\r\n\tAND unit_concept_id = 8523\r\n\tAND value_as_number IS NOT NULL\r\n) denominator\r\n;","CHECK_NAME":"plausibleValueLow","CHECK_LEVEL":"CONCEPT","CHECK_DESCRIPTION":"For the combination of CONCEPT_ID  3018311 (Urea nitrogen/Creatinine [Mass Ratio] in Serum or Plasma) and UNIT_CONCEPT_ID 8523 (ratio), the number and percent of records that have a value less than     10.000.","CDM_TABLE_NAME":"MEASUREMENT","CDM_FIELD_NAME":"MEASUREMENT_CONCEPT_ID","CONCEPT_ID":" 3018311","UNIT_CONCEPT_ID":"8523","SQL_FILE":"concept_plausible_value_low.sql","CATEGORY":"Plausibility","SUBCATEGORY":"Atemporal","CONTEXT":"Verification","checkId":1600,"FAILED":0,"THRESHOLD_VALUE":5,"_row":"18.475"},{"NUM_VIOLATED_ROWS":0,"PCT_VIOLATED_ROWS":0,"NUM_DENOMINATOR_ROWS":0,"EXECUTION_TIME":"0.716980 secs","QUERY_TEXT":"\r\n/*********\r\nCONCEPT LEVEL check:\r\nPLAUSIBLE_VALUE_LOW - find any MEASUREMENT records that have VALUE_AS_NUMBER with non-null value < plausible low value\r\n\r\nParameters used in this template:\r\ncdmDatabaseSchema = cdm_ibm_mdcd_v993.dbo\r\nconceptId =  3018311\r\nunitConceptId = 8554\r\nplausibleValueLow =      0.000\r\n\r\n**********/\r\n\r\n\r\nSELECT num_violated_rows, CASE WHEN denominator.num_rows = 0 THEN 0 ELSE 1.0*num_violated_rows/denominator.num_rows END  AS pct_violated_rows, \r\n  denominator.num_rows as num_denominator_rows\r\nFROM\r\n(\r\n\tSELECT COUNT_BIG(*) AS num_violated_rows\r\n\tFROM\r\n\t(\r\n\t\tSELECT m.* \r\n\t\tFROM cdm_ibm_mdcd_v993.dbo.measurement m\r\n\t\t\r\n\t\tWHERE m.measurement_concept_id =  3018311\r\n\t\tAND m.unit_concept_id = 8554\r\n\t\tAND m.value_as_number IS NOT NULL\r\n\t\tAND m.value_as_number <      0.000\r\n\t) violated_rows\r\n) violated_row_count,\r\n( \r\n\tSELECT COUNT_BIG(*) AS num_rows\r\n\tFROM cdm_ibm_mdcd_v993.dbo.measurement m\r\n\t\r\n\tWHERE measurement_concept_id =  3018311\r\n\tAND unit_concept_id = 8554\r\n\tAND value_as_number IS NOT NULL\r\n) denominator\r\n;","CHECK_NAME":"plausibleValueLow","CHECK_LEVEL":"CONCEPT","CHECK_DESCRIPTION":"For the combination of CONCEPT_ID  3018311 (Urea nitrogen/Creatinine [Mass Ratio] in Serum or Plasma) and UNIT_CONCEPT_ID 8554 (percent), the number and percent of records that have a value less than      0.000.","CDM_TABLE_NAME":"MEASUREMENT","CDM_FIELD_NAME":"MEASUREMENT_CONCEPT_ID","CONCEPT_ID":" 3018311","UNIT_CONCEPT_ID":"8554","SQL_FILE":"concept_plausible_value_low.sql","CATEGORY":"Plausibility","SUBCATEGORY":"Atemporal","CONTEXT":"Verification","checkId":1601,"FAILED":0,"THRESHOLD_VALUE":5,"_row":"18.476"},{"NUM_VIOLATED_ROWS":0,"PCT_VIOLATED_ROWS":0,"NUM_DENOMINATOR_ROWS":0,"EXECUTION_TIME":"0.791969 secs","QUERY_TEXT":"\r\n/*********\r\nCONCEPT LEVEL check:\r\nPLAUSIBLE_VALUE_LOW - find any MEASUREMENT records that have VALUE_AS_NUMBER with non-null value < plausible low value\r\n\r\nParameters used in this template:\r\ncdmDatabaseSchema = cdm_ibm_mdcd_v993.dbo\r\nconceptId =  3018311\r\nunitConceptId = 9074\r\nplausibleValueLow =     10.000\r\n\r\n**********/\r\n\r\n\r\nSELECT num_violated_rows, CASE WHEN denominator.num_rows = 0 THEN 0 ELSE 1.0*num_violated_rows/denominator.num_rows END  AS pct_violated_rows, \r\n  denominator.num_rows as num_denominator_rows\r\nFROM\r\n(\r\n\tSELECT COUNT_BIG(*) AS num_violated_rows\r\n\tFROM\r\n\t(\r\n\t\tSELECT m.* \r\n\t\tFROM cdm_ibm_mdcd_v993.dbo.measurement m\r\n\t\t\r\n\t\tWHERE m.measurement_concept_id =  3018311\r\n\t\tAND m.unit_concept_id = 9074\r\n\t\tAND m.value_as_number IS NOT NULL\r\n\t\tAND m.value_as_number <     10.000\r\n\t) violated_rows\r\n) violated_row_count,\r\n( \r\n\tSELECT COUNT_BIG(*) AS num_rows\r\n\tFROM cdm_ibm_mdcd_v993.dbo.measurement m\r\n\t\r\n\tWHERE measurement_concept_id =  3018311\r\n\tAND unit_concept_id = 9074\r\n\tAND value_as_number IS NOT NULL\r\n) denominator\r\n;","CHECK_NAME":"plausibleValueLow","CHECK_LEVEL":"CONCEPT","CHECK_DESCRIPTION":"For the combination of CONCEPT_ID  3018311 (Urea nitrogen/Creatinine [Mass Ratio] in Serum or Plasma) and UNIT_CONCEPT_ID 9074 (milligram per milligram of creatinine), the number and percent of records that have a value less than     10.000.","CDM_TABLE_NAME":"MEASUREMENT","CDM_FIELD_NAME":"MEASUREMENT_CONCEPT_ID","CONCEPT_ID":" 3018311","UNIT_CONCEPT_ID":"9074","SQL_FILE":"concept_plausible_value_low.sql","CATEGORY":"Plausibility","SUBCATEGORY":"Atemporal","CONTEXT":"Verification","checkId":1602,"FAILED":0,"THRESHOLD_VALUE":5,"_row":"18.477"},{"NUM_VIOLATED_ROWS":0,"PCT_VIOLATED_ROWS":0,"NUM_DENOMINATOR_ROWS":0,"EXECUTION_TIME":"0.651976 secs","QUERY_TEXT":"\r\n/*********\r\nCONCEPT LEVEL check:\r\nPLAUSIBLE_VALUE_LOW - find any MEASUREMENT records that have VALUE_AS_NUMBER with non-null value < plausible low value\r\n\r\nParameters used in this template:\r\ncdmDatabaseSchema = cdm_ibm_mdcd_v993.dbo\r\nconceptId =  3018677\r\nunitConceptId = 8555\r\nplausibleValueLow =     18.000\r\n\r\n**********/\r\n\r\n\r\nSELECT num_violated_rows, CASE WHEN denominator.num_rows = 0 THEN 0 ELSE 1.0*num_violated_rows/denominator.num_rows END  AS pct_violated_rows, \r\n  denominator.num_rows as num_denominator_rows\r\nFROM\r\n(\r\n\tSELECT COUNT_BIG(*) AS num_violated_rows\r\n\tFROM\r\n\t(\r\n\t\tSELECT m.* \r\n\t\tFROM cdm_ibm_mdcd_v993.dbo.measurement m\r\n\t\t\r\n\t\tWHERE m.measurement_concept_id =  3018677\r\n\t\tAND m.unit_concept_id = 8555\r\n\t\tAND m.value_as_number IS NOT NULL\r\n\t\tAND m.value_as_number <     18.000\r\n\t) violated_rows\r\n) violated_row_count,\r\n( \r\n\tSELECT COUNT_BIG(*) AS num_rows\r\n\tFROM cdm_ibm_mdcd_v993.dbo.measurement m\r\n\t\r\n\tWHERE measurement_concept_id =  3018677\r\n\tAND unit_concept_id = 8555\r\n\tAND value_as_number IS NOT NULL\r\n) denominator\r\n;","CHECK_NAME":"plausibleValueLow","CHECK_LEVEL":"CONCEPT","CHECK_DESCRIPTION":"For the combination of CONCEPT_ID  3018677 (aPTT in Platelet poor plasma by Coagulation assay) and UNIT_CONCEPT_ID 8555 (second), the number and percent of records that have a value less than     18.000.","CDM_TABLE_NAME":"MEASUREMENT","CDM_FIELD_NAME":"MEASUREMENT_CONCEPT_ID","CONCEPT_ID":" 3018677","UNIT_CONCEPT_ID":"8555","SQL_FILE":"concept_plausible_value_low.sql","CATEGORY":"Plausibility","SUBCATEGORY":"Atemporal","CONTEXT":"Verification","checkId":1603,"FAILED":0,"THRESHOLD_VALUE":5,"_row":"18.478"},{"NUM_VIOLATED_ROWS":0,"PCT_VIOLATED_ROWS":0,"NUM_DENOMINATOR_ROWS":0,"EXECUTION_TIME":"0.741984 secs","QUERY_TEXT":"\r\n/*********\r\nCONCEPT LEVEL check:\r\nPLAUSIBLE_VALUE_LOW - find any MEASUREMENT records that have VALUE_AS_NUMBER with non-null value < plausible low value\r\n\r\nParameters used in this template:\r\ncdmDatabaseSchema = cdm_ibm_mdcd_v993.dbo\r\nconceptId =  3018910\r\nunitConceptId = 8748\r\nplausibleValueLow =     10.000\r\n\r\n**********/\r\n\r\n\r\nSELECT num_violated_rows, CASE WHEN denominator.num_rows = 0 THEN 0 ELSE 1.0*num_violated_rows/denominator.num_rows END  AS pct_violated_rows, \r\n  denominator.num_rows as num_denominator_rows\r\nFROM\r\n(\r\n\tSELECT COUNT_BIG(*) AS num_violated_rows\r\n\tFROM\r\n\t(\r\n\t\tSELECT m.* \r\n\t\tFROM cdm_ibm_mdcd_v993.dbo.measurement m\r\n\t\t\r\n\t\tWHERE m.measurement_concept_id =  3018910\r\n\t\tAND m.unit_concept_id = 8748\r\n\t\tAND m.value_as_number IS NOT NULL\r\n\t\tAND m.value_as_number <     10.000\r\n\t) violated_rows\r\n) violated_row_count,\r\n( \r\n\tSELECT COUNT_BIG(*) AS num_rows\r\n\tFROM cdm_ibm_mdcd_v993.dbo.measurement m\r\n\t\r\n\tWHERE measurement_concept_id =  3018910\r\n\tAND unit_concept_id = 8748\r\n\tAND value_as_number IS NOT NULL\r\n) denominator\r\n;","CHECK_NAME":"plausibleValueLow","CHECK_LEVEL":"CONCEPT","CHECK_DESCRIPTION":"For the combination of CONCEPT_ID  3018910 (Alkaline phosphatase.bone [Mass/volume] in Serum or Plasma) and UNIT_CONCEPT_ID 8748 (microgram per liter), the number and percent of records that have a value less than     10.000.","CDM_TABLE_NAME":"MEASUREMENT","CDM_FIELD_NAME":"MEASUREMENT_CONCEPT_ID","CONCEPT_ID":" 3018910","UNIT_CONCEPT_ID":"8748","SQL_FILE":"concept_plausible_value_low.sql","CATEGORY":"Plausibility","SUBCATEGORY":"Atemporal","CONTEXT":"Verification","checkId":1604,"FAILED":0,"THRESHOLD_VALUE":5,"_row":"18.479"},{"NUM_VIOLATED_ROWS":0,"PCT_VIOLATED_ROWS":0,"NUM_DENOMINATOR_ROWS":0,"EXECUTION_TIME":"1.069975 secs","QUERY_TEXT":"\r\n/*********\r\nCONCEPT LEVEL check:\r\nPLAUSIBLE_VALUE_LOW - find any MEASUREMENT records that have VALUE_AS_NUMBER with non-null value < plausible low value\r\n\r\nParameters used in this template:\r\ncdmDatabaseSchema = cdm_ibm_mdcd_v993.dbo\r\nconceptId =  3018910\r\nunitConceptId = 8842\r\nplausibleValueLow =     10.000\r\n\r\n**********/\r\n\r\n\r\nSELECT num_violated_rows, CASE WHEN denominator.num_rows = 0 THEN 0 ELSE 1.0*num_violated_rows/denominator.num_rows END  AS pct_violated_rows, \r\n  denominator.num_rows as num_denominator_rows\r\nFROM\r\n(\r\n\tSELECT COUNT_BIG(*) AS num_violated_rows\r\n\tFROM\r\n\t(\r\n\t\tSELECT m.* \r\n\t\tFROM cdm_ibm_mdcd_v993.dbo.measurement m\r\n\t\t\r\n\t\tWHERE m.measurement_concept_id =  3018910\r\n\t\tAND m.unit_concept_id = 8842\r\n\t\tAND m.value_as_number IS NOT NULL\r\n\t\tAND m.value_as_number <     10.000\r\n\t) violated_rows\r\n) violated_row_count,\r\n( \r\n\tSELECT COUNT_BIG(*) AS num_rows\r\n\tFROM cdm_ibm_mdcd_v993.dbo.measurement m\r\n\t\r\n\tWHERE measurement_concept_id =  3018910\r\n\tAND unit_concept_id = 8842\r\n\tAND value_as_number IS NOT NULL\r\n) denominator\r\n;","CHECK_NAME":"plausibleValueLow","CHECK_LEVEL":"CONCEPT","CHECK_DESCRIPTION":"For the combination of CONCEPT_ID  3018910 (Alkaline phosphatase.bone [Mass/volume] in Serum or Plasma) and UNIT_CONCEPT_ID 8842 (nanogram per milliliter), the number and percent of records that have a value less than     10.000.","CDM_TABLE_NAME":"MEASUREMENT","CDM_FIELD_NAME":"MEASUREMENT_CONCEPT_ID","CONCEPT_ID":" 3018910","UNIT_CONCEPT_ID":"8842","SQL_FILE":"concept_plausible_value_low.sql","CATEGORY":"Plausibility","SUBCATEGORY":"Atemporal","CONTEXT":"Verification","checkId":1605,"FAILED":0,"THRESHOLD_VALUE":5,"_row":"18.480"},{"NUM_VIOLATED_ROWS":0,"PCT_VIOLATED_ROWS":0,"NUM_DENOMINATOR_ROWS":0,"EXECUTION_TIME":"2.181928 secs","QUERY_TEXT":"\r\n/*********\r\nCONCEPT LEVEL check:\r\nPLAUSIBLE_VALUE_LOW - find any MEASUREMENT records that have VALUE_AS_NUMBER with non-null value < plausible low value\r\n\r\nParameters used in this template:\r\ncdmDatabaseSchema = cdm_ibm_mdcd_v993.dbo\r\nconceptId =  3019069\r\nunitConceptId = 8554\r\nplausibleValueLow =      0.000\r\n\r\n**********/\r\n\r\n\r\nSELECT num_violated_rows, CASE WHEN denominator.num_rows = 0 THEN 0 ELSE 1.0*num_violated_rows/denominator.num_rows END  AS pct_violated_rows, \r\n  denominator.num_rows as num_denominator_rows\r\nFROM\r\n(\r\n\tSELECT COUNT_BIG(*) AS num_violated_rows\r\n\tFROM\r\n\t(\r\n\t\tSELECT m.* \r\n\t\tFROM cdm_ibm_mdcd_v993.dbo.measurement m\r\n\t\t\r\n\t\tWHERE m.measurement_concept_id =  3019069\r\n\t\tAND m.unit_concept_id = 8554\r\n\t\tAND m.value_as_number IS NOT NULL\r\n\t\tAND m.value_as_number <      0.000\r\n\t) violated_rows\r\n) violated_row_count,\r\n( \r\n\tSELECT COUNT_BIG(*) AS num_rows\r\n\tFROM cdm_ibm_mdcd_v993.dbo.measurement m\r\n\t\r\n\tWHERE measurement_concept_id =  3019069\r\n\tAND unit_concept_id = 8554\r\n\tAND value_as_number IS NOT NULL\r\n) denominator\r\n;","CHECK_NAME":"plausibleValueLow","CHECK_LEVEL":"CONCEPT","CHECK_DESCRIPTION":"For the combination of CONCEPT_ID  3019069 (Monocytes/100 leukocytes in Blood) and UNIT_CONCEPT_ID 8554 (percent), the number and percent of records that have a value less than      0.000.","CDM_TABLE_NAME":"MEASUREMENT","CDM_FIELD_NAME":"MEASUREMENT_CONCEPT_ID","CONCEPT_ID":" 3019069","UNIT_CONCEPT_ID":"8554","SQL_FILE":"concept_plausible_value_low.sql","CATEGORY":"Plausibility","SUBCATEGORY":"Atemporal","CONTEXT":"Verification","checkId":1606,"FAILED":0,"THRESHOLD_VALUE":5,"_row":"18.481"},{"NUM_VIOLATED_ROWS":0,"PCT_VIOLATED_ROWS":0,"NUM_DENOMINATOR_ROWS":0,"EXECUTION_TIME":"3.397900 secs","QUERY_TEXT":"\r\n/*********\r\nCONCEPT LEVEL check:\r\nPLAUSIBLE_VALUE_LOW - find any MEASUREMENT records that have VALUE_AS_NUMBER with non-null value < plausible low value\r\n\r\nParameters used in this template:\r\ncdmDatabaseSchema = cdm_ibm_mdcd_v993.dbo\r\nconceptId =  3019069\r\nunitConceptId = 9234\r\nplausibleValueLow =      0.000\r\n\r\n**********/\r\n\r\n\r\nSELECT num_violated_rows, CASE WHEN denominator.num_rows = 0 THEN 0 ELSE 1.0*num_violated_rows/denominator.num_rows END  AS pct_violated_rows, \r\n  denominator.num_rows as num_denominator_rows\r\nFROM\r\n(\r\n\tSELECT COUNT_BIG(*) AS num_violated_rows\r\n\tFROM\r\n\t(\r\n\t\tSELECT m.* \r\n\t\tFROM cdm_ibm_mdcd_v993.dbo.measurement m\r\n\t\t\r\n\t\tWHERE m.measurement_concept_id =  3019069\r\n\t\tAND m.unit_concept_id = 9234\r\n\t\tAND m.value_as_number IS NOT NULL\r\n\t\tAND m.value_as_number <      0.000\r\n\t) violated_rows\r\n) violated_row_count,\r\n( \r\n\tSELECT COUNT_BIG(*) AS num_rows\r\n\tFROM cdm_ibm_mdcd_v993.dbo.measurement m\r\n\t\r\n\tWHERE measurement_concept_id =  3019069\r\n\tAND unit_concept_id = 9234\r\n\tAND value_as_number IS NOT NULL\r\n) denominator\r\n;","CHECK_NAME":"plausibleValueLow","CHECK_LEVEL":"CONCEPT","CHECK_DESCRIPTION":"For the combination of CONCEPT_ID  3019069 (Monocytes/100 leukocytes in Blood) and UNIT_CONCEPT_ID 9234 (volume percent), the number and percent of records that have a value less than      0.000.","CDM_TABLE_NAME":"MEASUREMENT","CDM_FIELD_NAME":"MEASUREMENT_CONCEPT_ID","CONCEPT_ID":" 3019069","UNIT_CONCEPT_ID":"9234","SQL_FILE":"concept_plausible_value_low.sql","CATEGORY":"Plausibility","SUBCATEGORY":"Atemporal","CONTEXT":"Verification","checkId":1607,"FAILED":0,"THRESHOLD_VALUE":5,"_row":"18.482"},{"NUM_VIOLATED_ROWS":0,"PCT_VIOLATED_ROWS":0,"NUM_DENOMINATOR_ROWS":0,"EXECUTION_TIME":"0.884920 secs","QUERY_TEXT":"\r\n/*********\r\nCONCEPT LEVEL check:\r\nPLAUSIBLE_VALUE_LOW - find any MEASUREMENT records that have VALUE_AS_NUMBER with non-null value < plausible low value\r\n\r\nParameters used in this template:\r\ncdmDatabaseSchema = cdm_ibm_mdcd_v993.dbo\r\nconceptId =  3019198\r\nunitConceptId = 8554\r\nplausibleValueLow =      0.000\r\n\r\n**********/\r\n\r\n\r\nSELECT num_violated_rows, CASE WHEN denominator.num_rows = 0 THEN 0 ELSE 1.0*num_violated_rows/denominator.num_rows END  AS pct_violated_rows, \r\n  denominator.num_rows as num_denominator_rows\r\nFROM\r\n(\r\n\tSELECT COUNT_BIG(*) AS num_violated_rows\r\n\tFROM\r\n\t(\r\n\t\tSELECT m.* \r\n\t\tFROM cdm_ibm_mdcd_v993.dbo.measurement m\r\n\t\t\r\n\t\tWHERE m.measurement_concept_id =  3019198\r\n\t\tAND m.unit_concept_id = 8554\r\n\t\tAND m.value_as_number IS NOT NULL\r\n\t\tAND m.value_as_number <      0.000\r\n\t) violated_rows\r\n) violated_row_count,\r\n( \r\n\tSELECT COUNT_BIG(*) AS num_rows\r\n\tFROM cdm_ibm_mdcd_v993.dbo.measurement m\r\n\t\r\n\tWHERE measurement_concept_id =  3019198\r\n\tAND unit_concept_id = 8554\r\n\tAND value_as_number IS NOT NULL\r\n) denominator\r\n;","CHECK_NAME":"plausibleValueLow","CHECK_LEVEL":"CONCEPT","CHECK_DESCRIPTION":"For the combination of CONCEPT_ID  3019198 (Lymphocytes [#/volume] in Blood) and UNIT_CONCEPT_ID 8554 (percent), the number and percent of records that have a value less than      0.000.","CDM_TABLE_NAME":"MEASUREMENT","CDM_FIELD_NAME":"MEASUREMENT_CONCEPT_ID","CONCEPT_ID":" 3019198","UNIT_CONCEPT_ID":"8554","SQL_FILE":"concept_plausible_value_low.sql","CATEGORY":"Plausibility","SUBCATEGORY":"Atemporal","CONTEXT":"Verification","checkId":1608,"FAILED":0,"THRESHOLD_VALUE":5,"_row":"18.483"},{"NUM_VIOLATED_ROWS":0,"PCT_VIOLATED_ROWS":0,"NUM_DENOMINATOR_ROWS":0,"EXECUTION_TIME":"0.730970 secs","QUERY_TEXT":"\r\n/*********\r\nCONCEPT LEVEL check:\r\nPLAUSIBLE_VALUE_LOW - find any MEASUREMENT records that have VALUE_AS_NUMBER with non-null value < plausible low value\r\n\r\nParameters used in this template:\r\ncdmDatabaseSchema = cdm_ibm_mdcd_v993.dbo\r\nconceptId =  3019198\r\nunitConceptId = 8647\r\nplausibleValueLow =      0.000\r\n\r\n**********/\r\n\r\n\r\nSELECT num_violated_rows, CASE WHEN denominator.num_rows = 0 THEN 0 ELSE 1.0*num_violated_rows/denominator.num_rows END  AS pct_violated_rows, \r\n  denominator.num_rows as num_denominator_rows\r\nFROM\r\n(\r\n\tSELECT COUNT_BIG(*) AS num_violated_rows\r\n\tFROM\r\n\t(\r\n\t\tSELECT m.* \r\n\t\tFROM cdm_ibm_mdcd_v993.dbo.measurement m\r\n\t\t\r\n\t\tWHERE m.measurement_concept_id =  3019198\r\n\t\tAND m.unit_concept_id = 8647\r\n\t\tAND m.value_as_number IS NOT NULL\r\n\t\tAND m.value_as_number <      0.000\r\n\t) violated_rows\r\n) violated_row_count,\r\n( \r\n\tSELECT COUNT_BIG(*) AS num_rows\r\n\tFROM cdm_ibm_mdcd_v993.dbo.measurement m\r\n\t\r\n\tWHERE measurement_concept_id =  3019198\r\n\tAND unit_concept_id = 8647\r\n\tAND value_as_number IS NOT NULL\r\n) denominator\r\n;","CHECK_NAME":"plausibleValueLow","CHECK_LEVEL":"CONCEPT","CHECK_DESCRIPTION":"For the combination of CONCEPT_ID  3019198 (Lymphocytes [#/volume] in Blood) and UNIT_CONCEPT_ID 8647 (per microliter), the number and percent of records that have a value less than      0.000.","CDM_TABLE_NAME":"MEASUREMENT","CDM_FIELD_NAME":"MEASUREMENT_CONCEPT_ID","CONCEPT_ID":" 3019198","UNIT_CONCEPT_ID":"8647","SQL_FILE":"concept_plausible_value_low.sql","CATEGORY":"Plausibility","SUBCATEGORY":"Atemporal","CONTEXT":"Verification","checkId":1609,"FAILED":0,"THRESHOLD_VALUE":5,"_row":"18.484"},{"NUM_VIOLATED_ROWS":0,"PCT_VIOLATED_ROWS":0,"NUM_DENOMINATOR_ROWS":0,"EXECUTION_TIME":"6.249833 secs","QUERY_TEXT":"\r\n/*********\r\nCONCEPT LEVEL check:\r\nPLAUSIBLE_VALUE_LOW - find any MEASUREMENT records that have VALUE_AS_NUMBER with non-null value < plausible low value\r\n\r\nParameters used in this template:\r\ncdmDatabaseSchema = cdm_ibm_mdcd_v993.dbo\r\nconceptId =  3019198\r\nunitConceptId = 8848\r\nplausibleValueLow =      0.010\r\n\r\n**********/\r\n\r\n\r\nSELECT num_violated_rows, CASE WHEN denominator.num_rows = 0 THEN 0 ELSE 1.0*num_violated_rows/denominator.num_rows END  AS pct_violated_rows, \r\n  denominator.num_rows as num_denominator_rows\r\nFROM\r\n(\r\n\tSELECT COUNT_BIG(*) AS num_violated_rows\r\n\tFROM\r\n\t(\r\n\t\tSELECT m.* \r\n\t\tFROM cdm_ibm_mdcd_v993.dbo.measurement m\r\n\t\t\r\n\t\tWHERE m.measurement_concept_id =  3019198\r\n\t\tAND m.unit_concept_id = 8848\r\n\t\tAND m.value_as_number IS NOT NULL\r\n\t\tAND m.value_as_number <      0.010\r\n\t) violated_rows\r\n) violated_row_count,\r\n( \r\n\tSELECT COUNT_BIG(*) AS num_rows\r\n\tFROM cdm_ibm_mdcd_v993.dbo.measurement m\r\n\t\r\n\tWHERE measurement_concept_id =  3019198\r\n\tAND unit_concept_id = 8848\r\n\tAND value_as_number IS NOT NULL\r\n) denominator\r\n;","CHECK_NAME":"plausibleValueLow","CHECK_LEVEL":"CONCEPT","CHECK_DESCRIPTION":"For the combination of CONCEPT_ID  3019198 (Lymphocytes [#/volume] in Blood) and UNIT_CONCEPT_ID 8848 (thousand per microliter), the number and percent of records that have a value less than      0.010.","CDM_TABLE_NAME":"MEASUREMENT","CDM_FIELD_NAME":"MEASUREMENT_CONCEPT_ID","CONCEPT_ID":" 3019198","UNIT_CONCEPT_ID":"8848","SQL_FILE":"concept_plausible_value_low.sql","CATEGORY":"Plausibility","SUBCATEGORY":"Atemporal","CONTEXT":"Verification","checkId":1610,"FAILED":0,"THRESHOLD_VALUE":5,"_row":"18.485"},{"NUM_VIOLATED_ROWS":0,"PCT_VIOLATED_ROWS":0,"NUM_DENOMINATOR_ROWS":0,"EXECUTION_TIME":"0.571928 secs","QUERY_TEXT":"\r\n/*********\r\nCONCEPT LEVEL check:\r\nPLAUSIBLE_VALUE_LOW - find any MEASUREMENT records that have VALUE_AS_NUMBER with non-null value < plausible low value\r\n\r\nParameters used in this template:\r\ncdmDatabaseSchema = cdm_ibm_mdcd_v993.dbo\r\nconceptId =  3019550\r\nunitConceptId = 8554\r\nplausibleValueLow =      0.000\r\n\r\n**********/\r\n\r\n\r\nSELECT num_violated_rows, CASE WHEN denominator.num_rows = 0 THEN 0 ELSE 1.0*num_violated_rows/denominator.num_rows END  AS pct_violated_rows, \r\n  denominator.num_rows as num_denominator_rows\r\nFROM\r\n(\r\n\tSELECT COUNT_BIG(*) AS num_violated_rows\r\n\tFROM\r\n\t(\r\n\t\tSELECT m.* \r\n\t\tFROM cdm_ibm_mdcd_v993.dbo.measurement m\r\n\t\t\r\n\t\tWHERE m.measurement_concept_id =  3019550\r\n\t\tAND m.unit_concept_id = 8554\r\n\t\tAND m.value_as_number IS NOT NULL\r\n\t\tAND m.value_as_number <      0.000\r\n\t) violated_rows\r\n) violated_row_count,\r\n( \r\n\tSELECT COUNT_BIG(*) AS num_rows\r\n\tFROM cdm_ibm_mdcd_v993.dbo.measurement m\r\n\t\r\n\tWHERE measurement_concept_id =  3019550\r\n\tAND unit_concept_id = 8554\r\n\tAND value_as_number IS NOT NULL\r\n) denominator\r\n;","CHECK_NAME":"plausibleValueLow","CHECK_LEVEL":"CONCEPT","CHECK_DESCRIPTION":"For the combination of CONCEPT_ID  3019550 (Sodium [Moles/volume] in Serum or Plasma) and UNIT_CONCEPT_ID 8554 (percent), the number and percent of records that have a value less than      0.000.","CDM_TABLE_NAME":"MEASUREMENT","CDM_FIELD_NAME":"MEASUREMENT_CONCEPT_ID","CONCEPT_ID":" 3019550","UNIT_CONCEPT_ID":"8554","SQL_FILE":"concept_plausible_value_low.sql","CATEGORY":"Plausibility","SUBCATEGORY":"Atemporal","CONTEXT":"Verification","checkId":1611,"FAILED":0,"THRESHOLD_VALUE":5,"_row":"18.486"},{"NUM_VIOLATED_ROWS":0,"PCT_VIOLATED_ROWS":0,"NUM_DENOMINATOR_ROWS":0,"EXECUTION_TIME":"0.976970 secs","QUERY_TEXT":"\r\n/*********\r\nCONCEPT LEVEL check:\r\nPLAUSIBLE_VALUE_LOW - find any MEASUREMENT records that have VALUE_AS_NUMBER with non-null value < plausible low value\r\n\r\nParameters used in this template:\r\ncdmDatabaseSchema = cdm_ibm_mdcd_v993.dbo\r\nconceptId =  3019550\r\nunitConceptId = 8753\r\nplausibleValueLow =    100.000\r\n\r\n**********/\r\n\r\n\r\nSELECT num_violated_rows, CASE WHEN denominator.num_rows = 0 THEN 0 ELSE 1.0*num_violated_rows/denominator.num_rows END  AS pct_violated_rows, \r\n  denominator.num_rows as num_denominator_rows\r\nFROM\r\n(\r\n\tSELECT COUNT_BIG(*) AS num_violated_rows\r\n\tFROM\r\n\t(\r\n\t\tSELECT m.* \r\n\t\tFROM cdm_ibm_mdcd_v993.dbo.measurement m\r\n\t\t\r\n\t\tWHERE m.measurement_concept_id =  3019550\r\n\t\tAND m.unit_concept_id = 8753\r\n\t\tAND m.value_as_number IS NOT NULL\r\n\t\tAND m.value_as_number <    100.000\r\n\t) violated_rows\r\n) violated_row_count,\r\n( \r\n\tSELECT COUNT_BIG(*) AS num_rows\r\n\tFROM cdm_ibm_mdcd_v993.dbo.measurement m\r\n\t\r\n\tWHERE measurement_concept_id =  3019550\r\n\tAND unit_concept_id = 8753\r\n\tAND value_as_number IS NOT NULL\r\n) denominator\r\n;","CHECK_NAME":"plausibleValueLow","CHECK_LEVEL":"CONCEPT","CHECK_DESCRIPTION":"For the combination of CONCEPT_ID  3019550 (Sodium [Moles/volume] in Serum or Plasma) and UNIT_CONCEPT_ID 8753 (millimole per liter), the number and percent of records that have a value less than    100.000.","CDM_TABLE_NAME":"MEASUREMENT","CDM_FIELD_NAME":"MEASUREMENT_CONCEPT_ID","CONCEPT_ID":" 3019550","UNIT_CONCEPT_ID":"8753","SQL_FILE":"concept_plausible_value_low.sql","CATEGORY":"Plausibility","SUBCATEGORY":"Atemporal","CONTEXT":"Verification","checkId":1612,"FAILED":0,"THRESHOLD_VALUE":5,"_row":"18.487"},{"NUM_VIOLATED_ROWS":0,"PCT_VIOLATED_ROWS":0,"NUM_DENOMINATOR_ROWS":0,"EXECUTION_TIME":"0.557988 secs","QUERY_TEXT":"\r\n/*********\r\nCONCEPT LEVEL check:\r\nPLAUSIBLE_VALUE_LOW - find any MEASUREMENT records that have VALUE_AS_NUMBER with non-null value < plausible low value\r\n\r\nParameters used in this template:\r\ncdmDatabaseSchema = cdm_ibm_mdcd_v993.dbo\r\nconceptId =  3019550\r\nunitConceptId = 9557\r\nplausibleValueLow =    100.000\r\n\r\n**********/\r\n\r\n\r\nSELECT num_violated_rows, CASE WHEN denominator.num_rows = 0 THEN 0 ELSE 1.0*num_violated_rows/denominator.num_rows END  AS pct_violated_rows, \r\n  denominator.num_rows as num_denominator_rows\r\nFROM\r\n(\r\n\tSELECT COUNT_BIG(*) AS num_violated_rows\r\n\tFROM\r\n\t(\r\n\t\tSELECT m.* \r\n\t\tFROM cdm_ibm_mdcd_v993.dbo.measurement m\r\n\t\t\r\n\t\tWHERE m.measurement_concept_id =  3019550\r\n\t\tAND m.unit_concept_id = 9557\r\n\t\tAND m.value_as_number IS NOT NULL\r\n\t\tAND m.value_as_number <    100.000\r\n\t) violated_rows\r\n) violated_row_count,\r\n( \r\n\tSELECT COUNT_BIG(*) AS num_rows\r\n\tFROM cdm_ibm_mdcd_v993.dbo.measurement m\r\n\t\r\n\tWHERE measurement_concept_id =  3019550\r\n\tAND unit_concept_id = 9557\r\n\tAND value_as_number IS NOT NULL\r\n) denominator\r\n;","CHECK_NAME":"plausibleValueLow","CHECK_LEVEL":"CONCEPT","CHECK_DESCRIPTION":"For the combination of CONCEPT_ID  3019550 (Sodium [Moles/volume] in Serum or Plasma) and UNIT_CONCEPT_ID 9557 (milliequivalent per liter), the number and percent of records that have a value less than    100.000.","CDM_TABLE_NAME":"MEASUREMENT","CDM_FIELD_NAME":"MEASUREMENT_CONCEPT_ID","CONCEPT_ID":" 3019550","UNIT_CONCEPT_ID":"9557","SQL_FILE":"concept_plausible_value_low.sql","CATEGORY":"Plausibility","SUBCATEGORY":"Atemporal","CONTEXT":"Verification","checkId":1613,"FAILED":0,"THRESHOLD_VALUE":5,"_row":"18.488"},{"NUM_VIOLATED_ROWS":0,"PCT_VIOLATED_ROWS":0,"NUM_DENOMINATOR_ROWS":0,"EXECUTION_TIME":"5.942837 secs","QUERY_TEXT":"\r\n/*********\r\nCONCEPT LEVEL check:\r\nPLAUSIBLE_VALUE_LOW - find any MEASUREMENT records that have VALUE_AS_NUMBER with non-null value < plausible low value\r\n\r\nParameters used in this template:\r\ncdmDatabaseSchema = cdm_ibm_mdcd_v993.dbo\r\nconceptId =  3019676\r\nunitConceptId = 8840\r\nplausibleValueLow =      0.010\r\n\r\n**********/\r\n\r\n\r\nSELECT num_violated_rows, CASE WHEN denominator.num_rows = 0 THEN 0 ELSE 1.0*num_violated_rows/denominator.num_rows END  AS pct_violated_rows, \r\n  denominator.num_rows as num_denominator_rows\r\nFROM\r\n(\r\n\tSELECT COUNT_BIG(*) AS num_violated_rows\r\n\tFROM\r\n\t(\r\n\t\tSELECT m.* \r\n\t\tFROM cdm_ibm_mdcd_v993.dbo.measurement m\r\n\t\t\r\n\t\tWHERE m.measurement_concept_id =  3019676\r\n\t\tAND m.unit_concept_id = 8840\r\n\t\tAND m.value_as_number IS NOT NULL\r\n\t\tAND m.value_as_number <      0.010\r\n\t) violated_rows\r\n) violated_row_count,\r\n( \r\n\tSELECT COUNT_BIG(*) AS num_rows\r\n\tFROM cdm_ibm_mdcd_v993.dbo.measurement m\r\n\t\r\n\tWHERE measurement_concept_id =  3019676\r\n\tAND unit_concept_id = 8840\r\n\tAND value_as_number IS NOT NULL\r\n) denominator\r\n;","CHECK_NAME":"plausibleValueLow","CHECK_LEVEL":"CONCEPT","CHECK_DESCRIPTION":"For the combination of CONCEPT_ID  3019676 (Bilirubin.conjugated [Mass/volume] in Serum or Plasma) and UNIT_CONCEPT_ID 8840 (milligram per deciliter), the number and percent of records that have a value less than      0.010.","CDM_TABLE_NAME":"MEASUREMENT","CDM_FIELD_NAME":"MEASUREMENT_CONCEPT_ID","CONCEPT_ID":" 3019676","UNIT_CONCEPT_ID":"8840","SQL_FILE":"concept_plausible_value_low.sql","CATEGORY":"Plausibility","SUBCATEGORY":"Atemporal","CONTEXT":"Verification","checkId":1614,"FAILED":0,"THRESHOLD_VALUE":5,"_row":"18.489"},{"NUM_VIOLATED_ROWS":0,"PCT_VIOLATED_ROWS":0,"NUM_DENOMINATOR_ROWS":0,"EXECUTION_TIME":"1.169954 secs","QUERY_TEXT":"\r\n/*********\r\nCONCEPT LEVEL check:\r\nPLAUSIBLE_VALUE_LOW - find any MEASUREMENT records that have VALUE_AS_NUMBER with non-null value < plausible low value\r\n\r\nParameters used in this template:\r\ncdmDatabaseSchema = cdm_ibm_mdcd_v993.dbo\r\nconceptId =  3019800\r\nunitConceptId = 8748\r\nplausibleValueLow =      0.000\r\n\r\n**********/\r\n\r\n\r\nSELECT num_violated_rows, CASE WHEN denominator.num_rows = 0 THEN 0 ELSE 1.0*num_violated_rows/denominator.num_rows END  AS pct_violated_rows, \r\n  denominator.num_rows as num_denominator_rows\r\nFROM\r\n(\r\n\tSELECT COUNT_BIG(*) AS num_violated_rows\r\n\tFROM\r\n\t(\r\n\t\tSELECT m.* \r\n\t\tFROM cdm_ibm_mdcd_v993.dbo.measurement m\r\n\t\t\r\n\t\tWHERE m.measurement_concept_id =  3019800\r\n\t\tAND m.unit_concept_id = 8748\r\n\t\tAND m.value_as_number IS NOT NULL\r\n\t\tAND m.value_as_number <      0.000\r\n\t) violated_rows\r\n) violated_row_count,\r\n( \r\n\tSELECT COUNT_BIG(*) AS num_rows\r\n\tFROM cdm_ibm_mdcd_v993.dbo.measurement m\r\n\t\r\n\tWHERE measurement_concept_id =  3019800\r\n\tAND unit_concept_id = 8748\r\n\tAND value_as_number IS NOT NULL\r\n) denominator\r\n;","CHECK_NAME":"plausibleValueLow","CHECK_LEVEL":"CONCEPT","CHECK_DESCRIPTION":"For the combination of CONCEPT_ID  3019800 (Troponin T.cardiac [Mass/volume] in Serum or Plasma) and UNIT_CONCEPT_ID 8748 (microgram per liter), the number and percent of records that have a value less than      0.000.","CDM_TABLE_NAME":"MEASUREMENT","CDM_FIELD_NAME":"MEASUREMENT_CONCEPT_ID","CONCEPT_ID":" 3019800","UNIT_CONCEPT_ID":"8748","SQL_FILE":"concept_plausible_value_low.sql","CATEGORY":"Plausibility","SUBCATEGORY":"Atemporal","CONTEXT":"Verification","checkId":1615,"FAILED":0,"THRESHOLD_VALUE":5,"_row":"18.490"},{"NUM_VIOLATED_ROWS":0,"PCT_VIOLATED_ROWS":0,"NUM_DENOMINATOR_ROWS":0,"EXECUTION_TIME":"0.784940 secs","QUERY_TEXT":"\r\n/*********\r\nCONCEPT LEVEL check:\r\nPLAUSIBLE_VALUE_LOW - find any MEASUREMENT records that have VALUE_AS_NUMBER with non-null value < plausible low value\r\n\r\nParameters used in this template:\r\ncdmDatabaseSchema = cdm_ibm_mdcd_v993.dbo\r\nconceptId =  3019800\r\nunitConceptId = 8842\r\nplausibleValueLow =      1.000\r\n\r\n**********/\r\n\r\n\r\nSELECT num_violated_rows, CASE WHEN denominator.num_rows = 0 THEN 0 ELSE 1.0*num_violated_rows/denominator.num_rows END  AS pct_violated_rows, \r\n  denominator.num_rows as num_denominator_rows\r\nFROM\r\n(\r\n\tSELECT COUNT_BIG(*) AS num_violated_rows\r\n\tFROM\r\n\t(\r\n\t\tSELECT m.* \r\n\t\tFROM cdm_ibm_mdcd_v993.dbo.measurement m\r\n\t\t\r\n\t\tWHERE m.measurement_concept_id =  3019800\r\n\t\tAND m.unit_concept_id = 8842\r\n\t\tAND m.value_as_number IS NOT NULL\r\n\t\tAND m.value_as_number <      1.000\r\n\t) violated_rows\r\n) violated_row_count,\r\n( \r\n\tSELECT COUNT_BIG(*) AS num_rows\r\n\tFROM cdm_ibm_mdcd_v993.dbo.measurement m\r\n\t\r\n\tWHERE measurement_concept_id =  3019800\r\n\tAND unit_concept_id = 8842\r\n\tAND value_as_number IS NOT NULL\r\n) denominator\r\n;","CHECK_NAME":"plausibleValueLow","CHECK_LEVEL":"CONCEPT","CHECK_DESCRIPTION":"For the combination of CONCEPT_ID  3019800 (Troponin T.cardiac [Mass/volume] in Serum or Plasma) and UNIT_CONCEPT_ID 8842 (nanogram per milliliter), the number and percent of records that have a value less than      1.000.","CDM_TABLE_NAME":"MEASUREMENT","CDM_FIELD_NAME":"MEASUREMENT_CONCEPT_ID","CONCEPT_ID":" 3019800","UNIT_CONCEPT_ID":"8842","SQL_FILE":"concept_plausible_value_low.sql","CATEGORY":"Plausibility","SUBCATEGORY":"Atemporal","CONTEXT":"Verification","checkId":1616,"FAILED":0,"THRESHOLD_VALUE":5,"_row":"18.491"},{"NUM_VIOLATED_ROWS":0,"PCT_VIOLATED_ROWS":0,"NUM_DENOMINATOR_ROWS":0,"EXECUTION_TIME":"0.844976 secs","QUERY_TEXT":"\r\n/*********\r\nCONCEPT LEVEL check:\r\nPLAUSIBLE_VALUE_LOW - find any MEASUREMENT records that have VALUE_AS_NUMBER with non-null value < plausible low value\r\n\r\nParameters used in this template:\r\ncdmDatabaseSchema = cdm_ibm_mdcd_v993.dbo\r\nconceptId =  3019812\r\nunitConceptId = 8751\r\nplausibleValueLow =      0.000\r\n\r\n**********/\r\n\r\n\r\nSELECT num_violated_rows, CASE WHEN denominator.num_rows = 0 THEN 0 ELSE 1.0*num_violated_rows/denominator.num_rows END  AS pct_violated_rows, \r\n  denominator.num_rows as num_denominator_rows\r\nFROM\r\n(\r\n\tSELECT COUNT_BIG(*) AS num_violated_rows\r\n\tFROM\r\n\t(\r\n\t\tSELECT m.* \r\n\t\tFROM cdm_ibm_mdcd_v993.dbo.measurement m\r\n\t\t\r\n\t\tWHERE m.measurement_concept_id =  3019812\r\n\t\tAND m.unit_concept_id = 8751\r\n\t\tAND m.value_as_number IS NOT NULL\r\n\t\tAND m.value_as_number <      0.000\r\n\t) violated_rows\r\n) violated_row_count,\r\n( \r\n\tSELECT COUNT_BIG(*) AS num_rows\r\n\tFROM cdm_ibm_mdcd_v993.dbo.measurement m\r\n\t\r\n\tWHERE measurement_concept_id =  3019812\r\n\tAND unit_concept_id = 8751\r\n\tAND value_as_number IS NOT NULL\r\n) denominator\r\n;","CHECK_NAME":"plausibleValueLow","CHECK_LEVEL":"CONCEPT","CHECK_DESCRIPTION":"For the combination of CONCEPT_ID  3019812 (Kappa light chains [Mass/volume] in Serum or Plasma) and UNIT_CONCEPT_ID 8751 (milligram per liter), the number and percent of records that have a value less than      0.000.","CDM_TABLE_NAME":"MEASUREMENT","CDM_FIELD_NAME":"MEASUREMENT_CONCEPT_ID","CONCEPT_ID":" 3019812","UNIT_CONCEPT_ID":"8751","SQL_FILE":"concept_plausible_value_low.sql","CATEGORY":"Plausibility","SUBCATEGORY":"Atemporal","CONTEXT":"Verification","checkId":1617,"FAILED":0,"THRESHOLD_VALUE":5,"_row":"18.492"},{"NUM_VIOLATED_ROWS":0,"PCT_VIOLATED_ROWS":0,"NUM_DENOMINATOR_ROWS":0,"EXECUTION_TIME":"0.689972 secs","QUERY_TEXT":"\r\n/*********\r\nCONCEPT LEVEL check:\r\nPLAUSIBLE_VALUE_LOW - find any MEASUREMENT records that have VALUE_AS_NUMBER with non-null value < plausible low value\r\n\r\nParameters used in this template:\r\ncdmDatabaseSchema = cdm_ibm_mdcd_v993.dbo\r\nconceptId =  3019812\r\nunitConceptId = 8840\r\nplausibleValueLow =      0.000\r\n\r\n**********/\r\n\r\n\r\nSELECT num_violated_rows, CASE WHEN denominator.num_rows = 0 THEN 0 ELSE 1.0*num_violated_rows/denominator.num_rows END  AS pct_violated_rows, \r\n  denominator.num_rows as num_denominator_rows\r\nFROM\r\n(\r\n\tSELECT COUNT_BIG(*) AS num_violated_rows\r\n\tFROM\r\n\t(\r\n\t\tSELECT m.* \r\n\t\tFROM cdm_ibm_mdcd_v993.dbo.measurement m\r\n\t\t\r\n\t\tWHERE m.measurement_concept_id =  3019812\r\n\t\tAND m.unit_concept_id = 8840\r\n\t\tAND m.value_as_number IS NOT NULL\r\n\t\tAND m.value_as_number <      0.000\r\n\t) violated_rows\r\n) violated_row_count,\r\n( \r\n\tSELECT COUNT_BIG(*) AS num_rows\r\n\tFROM cdm_ibm_mdcd_v993.dbo.measurement m\r\n\t\r\n\tWHERE measurement_concept_id =  3019812\r\n\tAND unit_concept_id = 8840\r\n\tAND value_as_number IS NOT NULL\r\n) denominator\r\n;","CHECK_NAME":"plausibleValueLow","CHECK_LEVEL":"CONCEPT","CHECK_DESCRIPTION":"For the combination of CONCEPT_ID  3019812 (Kappa light chains [Mass/volume] in Serum or Plasma) and UNIT_CONCEPT_ID 8840 (milligram per deciliter), the number and percent of records that have a value less than      0.000.","CDM_TABLE_NAME":"MEASUREMENT","CDM_FIELD_NAME":"MEASUREMENT_CONCEPT_ID","CONCEPT_ID":" 3019812","UNIT_CONCEPT_ID":"8840","SQL_FILE":"concept_plausible_value_low.sql","CATEGORY":"Plausibility","SUBCATEGORY":"Atemporal","CONTEXT":"Verification","checkId":1618,"FAILED":0,"THRESHOLD_VALUE":5,"_row":"18.493"},{"NUM_VIOLATED_ROWS":0,"PCT_VIOLATED_ROWS":0,"NUM_DENOMINATOR_ROWS":0,"EXECUTION_TIME":"0.589985 secs","QUERY_TEXT":"\r\n/*********\r\nCONCEPT LEVEL check:\r\nPLAUSIBLE_VALUE_LOW - find any MEASUREMENT records that have VALUE_AS_NUMBER with non-null value < plausible low value\r\n\r\nParameters used in this template:\r\ncdmDatabaseSchema = cdm_ibm_mdcd_v993.dbo\r\nconceptId =  3019897\r\nunitConceptId = 8554\r\nplausibleValueLow =      0.000\r\n\r\n**********/\r\n\r\n\r\nSELECT num_violated_rows, CASE WHEN denominator.num_rows = 0 THEN 0 ELSE 1.0*num_violated_rows/denominator.num_rows END  AS pct_violated_rows, \r\n  denominator.num_rows as num_denominator_rows\r\nFROM\r\n(\r\n\tSELECT COUNT_BIG(*) AS num_violated_rows\r\n\tFROM\r\n\t(\r\n\t\tSELECT m.* \r\n\t\tFROM cdm_ibm_mdcd_v993.dbo.measurement m\r\n\t\t\r\n\t\tWHERE m.measurement_concept_id =  3019897\r\n\t\tAND m.unit_concept_id = 8554\r\n\t\tAND m.value_as_number IS NOT NULL\r\n\t\tAND m.value_as_number <      0.000\r\n\t) violated_rows\r\n) violated_row_count,\r\n( \r\n\tSELECT COUNT_BIG(*) AS num_rows\r\n\tFROM cdm_ibm_mdcd_v993.dbo.measurement m\r\n\t\r\n\tWHERE measurement_concept_id =  3019897\r\n\tAND unit_concept_id = 8554\r\n\tAND value_as_number IS NOT NULL\r\n) denominator\r\n;","CHECK_NAME":"plausibleValueLow","CHECK_LEVEL":"CONCEPT","CHECK_DESCRIPTION":"For the combination of CONCEPT_ID  3019897 (Erythrocyte distribution width [Ratio] by Automated count) and UNIT_CONCEPT_ID 8554 (percent), the number and percent of records that have a value less than      0.000.","CDM_TABLE_NAME":"MEASUREMENT","CDM_FIELD_NAME":"MEASUREMENT_CONCEPT_ID","CONCEPT_ID":" 3019897","UNIT_CONCEPT_ID":"8554","SQL_FILE":"concept_plausible_value_low.sql","CATEGORY":"Plausibility","SUBCATEGORY":"Atemporal","CONTEXT":"Verification","checkId":1619,"FAILED":0,"THRESHOLD_VALUE":5,"_row":"18.494"},{"NUM_VIOLATED_ROWS":0,"PCT_VIOLATED_ROWS":0,"NUM_DENOMINATOR_ROWS":0,"EXECUTION_TIME":"0.594971 secs","QUERY_TEXT":"\r\n/*********\r\nCONCEPT LEVEL check:\r\nPLAUSIBLE_VALUE_LOW - find any MEASUREMENT records that have VALUE_AS_NUMBER with non-null value < plausible low value\r\n\r\nParameters used in this template:\r\ncdmDatabaseSchema = cdm_ibm_mdcd_v993.dbo\r\nconceptId =  3019897\r\nunitConceptId = 8583\r\nplausibleValueLow =     12.000\r\n\r\n**********/\r\n\r\n\r\nSELECT num_violated_rows, CASE WHEN denominator.num_rows = 0 THEN 0 ELSE 1.0*num_violated_rows/denominator.num_rows END  AS pct_violated_rows, \r\n  denominator.num_rows as num_denominator_rows\r\nFROM\r\n(\r\n\tSELECT COUNT_BIG(*) AS num_violated_rows\r\n\tFROM\r\n\t(\r\n\t\tSELECT m.* \r\n\t\tFROM cdm_ibm_mdcd_v993.dbo.measurement m\r\n\t\t\r\n\t\tWHERE m.measurement_concept_id =  3019897\r\n\t\tAND m.unit_concept_id = 8583\r\n\t\tAND m.value_as_number IS NOT NULL\r\n\t\tAND m.value_as_number <     12.000\r\n\t) violated_rows\r\n) violated_row_count,\r\n( \r\n\tSELECT COUNT_BIG(*) AS num_rows\r\n\tFROM cdm_ibm_mdcd_v993.dbo.measurement m\r\n\t\r\n\tWHERE measurement_concept_id =  3019897\r\n\tAND unit_concept_id = 8583\r\n\tAND value_as_number IS NOT NULL\r\n) denominator\r\n;","CHECK_NAME":"plausibleValueLow","CHECK_LEVEL":"CONCEPT","CHECK_DESCRIPTION":"For the combination of CONCEPT_ID  3019897 (Erythrocyte distribution width [Ratio] by Automated count) and UNIT_CONCEPT_ID 8583 (femtoliter), the number and percent of records that have a value less than     12.000.","CDM_TABLE_NAME":"MEASUREMENT","CDM_FIELD_NAME":"MEASUREMENT_CONCEPT_ID","CONCEPT_ID":" 3019897","UNIT_CONCEPT_ID":"8583","SQL_FILE":"concept_plausible_value_low.sql","CATEGORY":"Plausibility","SUBCATEGORY":"Atemporal","CONTEXT":"Verification","checkId":1620,"FAILED":0,"THRESHOLD_VALUE":5,"_row":"18.495"},{"NUM_VIOLATED_ROWS":0,"PCT_VIOLATED_ROWS":0,"NUM_DENOMINATOR_ROWS":0,"EXECUTION_TIME":"12.451682 secs","QUERY_TEXT":"\r\n/*********\r\nCONCEPT LEVEL check:\r\nPLAUSIBLE_VALUE_LOW - find any MEASUREMENT records that have VALUE_AS_NUMBER with non-null value < plausible low value\r\n\r\nParameters used in this template:\r\ncdmDatabaseSchema = cdm_ibm_mdcd_v993.dbo\r\nconceptId =  3019900\r\nunitConceptId = 8753\r\nplausibleValueLow =      3.000\r\n\r\n**********/\r\n\r\n\r\nSELECT num_violated_rows, CASE WHEN denominator.num_rows = 0 THEN 0 ELSE 1.0*num_violated_rows/denominator.num_rows END  AS pct_violated_rows, \r\n  denominator.num_rows as num_denominator_rows\r\nFROM\r\n(\r\n\tSELECT COUNT_BIG(*) AS num_violated_rows\r\n\tFROM\r\n\t(\r\n\t\tSELECT m.* \r\n\t\tFROM cdm_ibm_mdcd_v993.dbo.measurement m\r\n\t\t\r\n\t\tWHERE m.measurement_concept_id =  3019900\r\n\t\tAND m.unit_concept_id = 8753\r\n\t\tAND m.value_as_number IS NOT NULL\r\n\t\tAND m.value_as_number <      3.000\r\n\t) violated_rows\r\n) violated_row_count,\r\n( \r\n\tSELECT COUNT_BIG(*) AS num_rows\r\n\tFROM cdm_ibm_mdcd_v993.dbo.measurement m\r\n\t\r\n\tWHERE measurement_concept_id =  3019900\r\n\tAND unit_concept_id = 8753\r\n\tAND value_as_number IS NOT NULL\r\n) denominator\r\n;","CHECK_NAME":"plausibleValueLow","CHECK_LEVEL":"CONCEPT","CHECK_DESCRIPTION":"For the combination of CONCEPT_ID  3019900 (Cholesterol [Moles/volume] in Serum or Plasma) and UNIT_CONCEPT_ID 8753 (millimole per liter), the number and percent of records that have a value less than      3.000.","CDM_TABLE_NAME":"MEASUREMENT","CDM_FIELD_NAME":"MEASUREMENT_CONCEPT_ID","CONCEPT_ID":" 3019900","UNIT_CONCEPT_ID":"8753","SQL_FILE":"concept_plausible_value_low.sql","CATEGORY":"Plausibility","SUBCATEGORY":"Atemporal","CONTEXT":"Verification","checkId":1621,"FAILED":0,"THRESHOLD_VALUE":5,"_row":"18.496"},{"NUM_VIOLATED_ROWS":0,"PCT_VIOLATED_ROWS":0,"NUM_DENOMINATOR_ROWS":0,"EXECUTION_TIME":"1.489966 secs","QUERY_TEXT":"\r\n/*********\r\nCONCEPT LEVEL check:\r\nPLAUSIBLE_VALUE_LOW - find any MEASUREMENT records that have VALUE_AS_NUMBER with non-null value < plausible low value\r\n\r\nParameters used in this template:\r\ncdmDatabaseSchema = cdm_ibm_mdcd_v993.dbo\r\nconceptId =  3019900\r\nunitConceptId = 8840\r\nplausibleValueLow =    138.000\r\n\r\n**********/\r\n\r\n\r\nSELECT num_violated_rows, CASE WHEN denominator.num_rows = 0 THEN 0 ELSE 1.0*num_violated_rows/denominator.num_rows END  AS pct_violated_rows, \r\n  denominator.num_rows as num_denominator_rows\r\nFROM\r\n(\r\n\tSELECT COUNT_BIG(*) AS num_violated_rows\r\n\tFROM\r\n\t(\r\n\t\tSELECT m.* \r\n\t\tFROM cdm_ibm_mdcd_v993.dbo.measurement m\r\n\t\t\r\n\t\tWHERE m.measurement_concept_id =  3019900\r\n\t\tAND m.unit_concept_id = 8840\r\n\t\tAND m.value_as_number IS NOT NULL\r\n\t\tAND m.value_as_number <    138.000\r\n\t) violated_rows\r\n) violated_row_count,\r\n( \r\n\tSELECT COUNT_BIG(*) AS num_rows\r\n\tFROM cdm_ibm_mdcd_v993.dbo.measurement m\r\n\t\r\n\tWHERE measurement_concept_id =  3019900\r\n\tAND unit_concept_id = 8840\r\n\tAND value_as_number IS NOT NULL\r\n) denominator\r\n;","CHECK_NAME":"plausibleValueLow","CHECK_LEVEL":"CONCEPT","CHECK_DESCRIPTION":"For the combination of CONCEPT_ID  3019900 (Cholesterol [Moles/volume] in Serum or Plasma) and UNIT_CONCEPT_ID 8840 (milligram per deciliter), the number and percent of records that have a value less than    138.000.","CDM_TABLE_NAME":"MEASUREMENT","CDM_FIELD_NAME":"MEASUREMENT_CONCEPT_ID","CONCEPT_ID":" 3019900","UNIT_CONCEPT_ID":"8840","SQL_FILE":"concept_plausible_value_low.sql","CATEGORY":"Plausibility","SUBCATEGORY":"Atemporal","CONTEXT":"Verification","checkId":1622,"FAILED":0,"THRESHOLD_VALUE":5,"_row":"18.497"},{"NUM_VIOLATED_ROWS":0,"PCT_VIOLATED_ROWS":0,"NUM_DENOMINATOR_ROWS":0,"EXECUTION_TIME":"5.887846 secs","QUERY_TEXT":"\r\n/*********\r\nCONCEPT LEVEL check:\r\nPLAUSIBLE_VALUE_LOW - find any MEASUREMENT records that have VALUE_AS_NUMBER with non-null value < plausible low value\r\n\r\nParameters used in this template:\r\ncdmDatabaseSchema = cdm_ibm_mdcd_v993.dbo\r\nconceptId =  3020138\r\nunitConceptId = 8753\r\nplausibleValueLow =      0.000\r\n\r\n**********/\r\n\r\n\r\nSELECT num_violated_rows, CASE WHEN denominator.num_rows = 0 THEN 0 ELSE 1.0*num_violated_rows/denominator.num_rows END  AS pct_violated_rows, \r\n  denominator.num_rows as num_denominator_rows\r\nFROM\r\n(\r\n\tSELECT COUNT_BIG(*) AS num_violated_rows\r\n\tFROM\r\n\t(\r\n\t\tSELECT m.* \r\n\t\tFROM cdm_ibm_mdcd_v993.dbo.measurement m\r\n\t\t\r\n\t\tWHERE m.measurement_concept_id =  3020138\r\n\t\tAND m.unit_concept_id = 8753\r\n\t\tAND m.value_as_number IS NOT NULL\r\n\t\tAND m.value_as_number <      0.000\r\n\t) violated_rows\r\n) violated_row_count,\r\n( \r\n\tSELECT COUNT_BIG(*) AS num_rows\r\n\tFROM cdm_ibm_mdcd_v993.dbo.measurement m\r\n\t\r\n\tWHERE measurement_concept_id =  3020138\r\n\tAND unit_concept_id = 8753\r\n\tAND value_as_number IS NOT NULL\r\n) denominator\r\n;","CHECK_NAME":"plausibleValueLow","CHECK_LEVEL":"CONCEPT","CHECK_DESCRIPTION":"For the combination of CONCEPT_ID  3020138 (Lactate [Mass/volume] in Serum or Plasma) and UNIT_CONCEPT_ID 8753 (millimole per liter), the number and percent of records that have a value less than      0.000.","CDM_TABLE_NAME":"MEASUREMENT","CDM_FIELD_NAME":"MEASUREMENT_CONCEPT_ID","CONCEPT_ID":" 3020138","UNIT_CONCEPT_ID":"8753","SQL_FILE":"concept_plausible_value_low.sql","CATEGORY":"Plausibility","SUBCATEGORY":"Atemporal","CONTEXT":"Verification","checkId":1623,"FAILED":0,"THRESHOLD_VALUE":5,"_row":"18.498"},{"NUM_VIOLATED_ROWS":0,"PCT_VIOLATED_ROWS":0,"NUM_DENOMINATOR_ROWS":0,"EXECUTION_TIME":"2.614936 secs","QUERY_TEXT":"\r\n/*********\r\nCONCEPT LEVEL check:\r\nPLAUSIBLE_VALUE_LOW - find any MEASUREMENT records that have VALUE_AS_NUMBER with non-null value < plausible low value\r\n\r\nParameters used in this template:\r\ncdmDatabaseSchema = cdm_ibm_mdcd_v993.dbo\r\nconceptId =  3020138\r\nunitConceptId = 8840\r\nplausibleValueLow =      0.000\r\n\r\n**********/\r\n\r\n\r\nSELECT num_violated_rows, CASE WHEN denominator.num_rows = 0 THEN 0 ELSE 1.0*num_violated_rows/denominator.num_rows END  AS pct_violated_rows, \r\n  denominator.num_rows as num_denominator_rows\r\nFROM\r\n(\r\n\tSELECT COUNT_BIG(*) AS num_violated_rows\r\n\tFROM\r\n\t(\r\n\t\tSELECT m.* \r\n\t\tFROM cdm_ibm_mdcd_v993.dbo.measurement m\r\n\t\t\r\n\t\tWHERE m.measurement_concept_id =  3020138\r\n\t\tAND m.unit_concept_id = 8840\r\n\t\tAND m.value_as_number IS NOT NULL\r\n\t\tAND m.value_as_number <      0.000\r\n\t) violated_rows\r\n) violated_row_count,\r\n( \r\n\tSELECT COUNT_BIG(*) AS num_rows\r\n\tFROM cdm_ibm_mdcd_v993.dbo.measurement m\r\n\t\r\n\tWHERE measurement_concept_id =  3020138\r\n\tAND unit_concept_id = 8840\r\n\tAND value_as_number IS NOT NULL\r\n) denominator\r\n;","CHECK_NAME":"plausibleValueLow","CHECK_LEVEL":"CONCEPT","CHECK_DESCRIPTION":"For the combination of CONCEPT_ID  3020138 (Lactate [Mass/volume] in Serum or Plasma) and UNIT_CONCEPT_ID 8840 (milligram per deciliter), the number and percent of records that have a value less than      0.000.","CDM_TABLE_NAME":"MEASUREMENT","CDM_FIELD_NAME":"MEASUREMENT_CONCEPT_ID","CONCEPT_ID":" 3020138","UNIT_CONCEPT_ID":"8840","SQL_FILE":"concept_plausible_value_low.sql","CATEGORY":"Plausibility","SUBCATEGORY":"Atemporal","CONTEXT":"Verification","checkId":1624,"FAILED":0,"THRESHOLD_VALUE":5,"_row":"18.499"},{"NUM_VIOLATED_ROWS":0,"PCT_VIOLATED_ROWS":0,"NUM_DENOMINATOR_ROWS":0,"EXECUTION_TIME":"1.711947 secs","QUERY_TEXT":"\r\n/*********\r\nCONCEPT LEVEL check:\r\nPLAUSIBLE_VALUE_LOW - find any MEASUREMENT records that have VALUE_AS_NUMBER with non-null value < plausible low value\r\n\r\nParameters used in this template:\r\ncdmDatabaseSchema = cdm_ibm_mdcd_v993.dbo\r\nconceptId =  3020149\r\nunitConceptId = 8736\r\nplausibleValueLow =      5.000\r\n\r\n**********/\r\n\r\n\r\nSELECT num_violated_rows, CASE WHEN denominator.num_rows = 0 THEN 0 ELSE 1.0*num_violated_rows/denominator.num_rows END  AS pct_violated_rows, \r\n  denominator.num_rows as num_denominator_rows\r\nFROM\r\n(\r\n\tSELECT COUNT_BIG(*) AS num_violated_rows\r\n\tFROM\r\n\t(\r\n\t\tSELECT m.* \r\n\t\tFROM cdm_ibm_mdcd_v993.dbo.measurement m\r\n\t\t\r\n\t\tWHERE m.measurement_concept_id =  3020149\r\n\t\tAND m.unit_concept_id = 8736\r\n\t\tAND m.value_as_number IS NOT NULL\r\n\t\tAND m.value_as_number <      5.000\r\n\t) violated_rows\r\n) violated_row_count,\r\n( \r\n\tSELECT COUNT_BIG(*) AS num_rows\r\n\tFROM cdm_ibm_mdcd_v993.dbo.measurement m\r\n\t\r\n\tWHERE measurement_concept_id =  3020149\r\n\tAND unit_concept_id = 8736\r\n\tAND value_as_number IS NOT NULL\r\n) denominator\r\n;","CHECK_NAME":"plausibleValueLow","CHECK_LEVEL":"CONCEPT","CHECK_DESCRIPTION":"For the combination of CONCEPT_ID  3020149 (Calcidiol [Mass/volume] in Serum or Plasma) and UNIT_CONCEPT_ID 8736 (nanomole per liter), the number and percent of records that have a value less than      5.000.","CDM_TABLE_NAME":"MEASUREMENT","CDM_FIELD_NAME":"MEASUREMENT_CONCEPT_ID","CONCEPT_ID":" 3020149","UNIT_CONCEPT_ID":"8736","SQL_FILE":"concept_plausible_value_low.sql","CATEGORY":"Plausibility","SUBCATEGORY":"Atemporal","CONTEXT":"Verification","checkId":1625,"FAILED":0,"THRESHOLD_VALUE":5,"_row":"18.500"},{"NUM_VIOLATED_ROWS":0,"PCT_VIOLATED_ROWS":0,"NUM_DENOMINATOR_ROWS":0,"EXECUTION_TIME":"2.340949 secs","QUERY_TEXT":"\r\n/*********\r\nCONCEPT LEVEL check:\r\nPLAUSIBLE_VALUE_LOW - find any MEASUREMENT records that have VALUE_AS_NUMBER with non-null value < plausible low value\r\n\r\nParameters used in this template:\r\ncdmDatabaseSchema = cdm_ibm_mdcd_v993.dbo\r\nconceptId =  3020149\r\nunitConceptId = 8842\r\nplausibleValueLow =     14.000\r\n\r\n**********/\r\n\r\n\r\nSELECT num_violated_rows, CASE WHEN denominator.num_rows = 0 THEN 0 ELSE 1.0*num_violated_rows/denominator.num_rows END  AS pct_violated_rows, \r\n  denominator.num_rows as num_denominator_rows\r\nFROM\r\n(\r\n\tSELECT COUNT_BIG(*) AS num_violated_rows\r\n\tFROM\r\n\t(\r\n\t\tSELECT m.* \r\n\t\tFROM cdm_ibm_mdcd_v993.dbo.measurement m\r\n\t\t\r\n\t\tWHERE m.measurement_concept_id =  3020149\r\n\t\tAND m.unit_concept_id = 8842\r\n\t\tAND m.value_as_number IS NOT NULL\r\n\t\tAND m.value_as_number <     14.000\r\n\t) violated_rows\r\n) violated_row_count,\r\n( \r\n\tSELECT COUNT_BIG(*) AS num_rows\r\n\tFROM cdm_ibm_mdcd_v993.dbo.measurement m\r\n\t\r\n\tWHERE measurement_concept_id =  3020149\r\n\tAND unit_concept_id = 8842\r\n\tAND value_as_number IS NOT NULL\r\n) denominator\r\n;","CHECK_NAME":"plausibleValueLow","CHECK_LEVEL":"CONCEPT","CHECK_DESCRIPTION":"For the combination of CONCEPT_ID  3020149 (Calcidiol [Mass/volume] in Serum or Plasma) and UNIT_CONCEPT_ID 8842 (nanogram per milliliter), the number and percent of records that have a value less than     14.000.","CDM_TABLE_NAME":"MEASUREMENT","CDM_FIELD_NAME":"MEASUREMENT_CONCEPT_ID","CONCEPT_ID":" 3020149","UNIT_CONCEPT_ID":"8842","SQL_FILE":"concept_plausible_value_low.sql","CATEGORY":"Plausibility","SUBCATEGORY":"Atemporal","CONTEXT":"Verification","checkId":1626,"FAILED":0,"THRESHOLD_VALUE":5,"_row":"18.501"},{"NUM_VIOLATED_ROWS":0,"PCT_VIOLATED_ROWS":0,"NUM_DENOMINATOR_ROWS":0,"EXECUTION_TIME":"2.940932 secs","QUERY_TEXT":"\r\n/*********\r\nCONCEPT LEVEL check:\r\nPLAUSIBLE_VALUE_LOW - find any MEASUREMENT records that have VALUE_AS_NUMBER with non-null value < plausible low value\r\n\r\nParameters used in this template:\r\ncdmDatabaseSchema = cdm_ibm_mdcd_v993.dbo\r\nconceptId =  3020149\r\nunitConceptId = 8845\r\nplausibleValueLow =      8.000\r\n\r\n**********/\r\n\r\n\r\nSELECT num_violated_rows, CASE WHEN denominator.num_rows = 0 THEN 0 ELSE 1.0*num_violated_rows/denominator.num_rows END  AS pct_violated_rows, \r\n  denominator.num_rows as num_denominator_rows\r\nFROM\r\n(\r\n\tSELECT COUNT_BIG(*) AS num_violated_rows\r\n\tFROM\r\n\t(\r\n\t\tSELECT m.* \r\n\t\tFROM cdm_ibm_mdcd_v993.dbo.measurement m\r\n\t\t\r\n\t\tWHERE m.measurement_concept_id =  3020149\r\n\t\tAND m.unit_concept_id = 8845\r\n\t\tAND m.value_as_number IS NOT NULL\r\n\t\tAND m.value_as_number <      8.000\r\n\t) violated_rows\r\n) violated_row_count,\r\n( \r\n\tSELECT COUNT_BIG(*) AS num_rows\r\n\tFROM cdm_ibm_mdcd_v993.dbo.measurement m\r\n\t\r\n\tWHERE measurement_concept_id =  3020149\r\n\tAND unit_concept_id = 8845\r\n\tAND value_as_number IS NOT NULL\r\n) denominator\r\n;","CHECK_NAME":"plausibleValueLow","CHECK_LEVEL":"CONCEPT","CHECK_DESCRIPTION":"For the combination of CONCEPT_ID  3020149 (Calcidiol [Mass/volume] in Serum or Plasma) and UNIT_CONCEPT_ID 8845 (picogram per milliliter), the number and percent of records that have a value less than      8.000.","CDM_TABLE_NAME":"MEASUREMENT","CDM_FIELD_NAME":"MEASUREMENT_CONCEPT_ID","CONCEPT_ID":" 3020149","UNIT_CONCEPT_ID":"8845","SQL_FILE":"concept_plausible_value_low.sql","CATEGORY":"Plausibility","SUBCATEGORY":"Atemporal","CONTEXT":"Verification","checkId":1627,"FAILED":0,"THRESHOLD_VALUE":5,"_row":"18.502"},{"NUM_VIOLATED_ROWS":0,"PCT_VIOLATED_ROWS":0,"NUM_DENOMINATOR_ROWS":0,"EXECUTION_TIME":"1.693953 secs","QUERY_TEXT":"\r\n/*********\r\nCONCEPT LEVEL check:\r\nPLAUSIBLE_VALUE_LOW - find any MEASUREMENT records that have VALUE_AS_NUMBER with non-null value < plausible low value\r\n\r\nParameters used in this template:\r\ncdmDatabaseSchema = cdm_ibm_mdcd_v993.dbo\r\nconceptId =  3020399\r\nunitConceptId = 8840\r\nplausibleValueLow =      0.010\r\n\r\n**********/\r\n\r\n\r\nSELECT num_violated_rows, CASE WHEN denominator.num_rows = 0 THEN 0 ELSE 1.0*num_violated_rows/denominator.num_rows END  AS pct_violated_rows, \r\n  denominator.num_rows as num_denominator_rows\r\nFROM\r\n(\r\n\tSELECT COUNT_BIG(*) AS num_violated_rows\r\n\tFROM\r\n\t(\r\n\t\tSELECT m.* \r\n\t\tFROM cdm_ibm_mdcd_v993.dbo.measurement m\r\n\t\t\r\n\t\tWHERE m.measurement_concept_id =  3020399\r\n\t\tAND m.unit_concept_id = 8840\r\n\t\tAND m.value_as_number IS NOT NULL\r\n\t\tAND m.value_as_number <      0.010\r\n\t) violated_rows\r\n) violated_row_count,\r\n( \r\n\tSELECT COUNT_BIG(*) AS num_rows\r\n\tFROM cdm_ibm_mdcd_v993.dbo.measurement m\r\n\t\r\n\tWHERE measurement_concept_id =  3020399\r\n\tAND unit_concept_id = 8840\r\n\tAND value_as_number IS NOT NULL\r\n) denominator\r\n;","CHECK_NAME":"plausibleValueLow","CHECK_LEVEL":"CONCEPT","CHECK_DESCRIPTION":"For the combination of CONCEPT_ID  3020399 (Glucose [Mass/volume] in Urine) and UNIT_CONCEPT_ID 8840 (milligram per deciliter), the number and percent of records that have a value less than      0.010.","CDM_TABLE_NAME":"MEASUREMENT","CDM_FIELD_NAME":"MEASUREMENT_CONCEPT_ID","CONCEPT_ID":" 3020399","UNIT_CONCEPT_ID":"8840","SQL_FILE":"concept_plausible_value_low.sql","CATEGORY":"Plausibility","SUBCATEGORY":"Atemporal","CONTEXT":"Verification","checkId":1628,"FAILED":0,"THRESHOLD_VALUE":5,"_row":"18.503"},{"NUM_VIOLATED_ROWS":0,"PCT_VIOLATED_ROWS":0,"NUM_DENOMINATOR_ROWS":0,"EXECUTION_TIME":"1.006975 secs","QUERY_TEXT":"\r\n/*********\r\nCONCEPT LEVEL check:\r\nPLAUSIBLE_VALUE_LOW - find any MEASUREMENT records that have VALUE_AS_NUMBER with non-null value < plausible low value\r\n\r\nParameters used in this template:\r\ncdmDatabaseSchema = cdm_ibm_mdcd_v993.dbo\r\nconceptId =  3020399\r\nunitConceptId = 8862\r\nplausibleValueLow =      0.000\r\n\r\n**********/\r\n\r\n\r\nSELECT num_violated_rows, CASE WHEN denominator.num_rows = 0 THEN 0 ELSE 1.0*num_violated_rows/denominator.num_rows END  AS pct_violated_rows, \r\n  denominator.num_rows as num_denominator_rows\r\nFROM\r\n(\r\n\tSELECT COUNT_BIG(*) AS num_violated_rows\r\n\tFROM\r\n\t(\r\n\t\tSELECT m.* \r\n\t\tFROM cdm_ibm_mdcd_v993.dbo.measurement m\r\n\t\t\r\n\t\tWHERE m.measurement_concept_id =  3020399\r\n\t\tAND m.unit_concept_id = 8862\r\n\t\tAND m.value_as_number IS NOT NULL\r\n\t\tAND m.value_as_number <      0.000\r\n\t) violated_rows\r\n) violated_row_count,\r\n( \r\n\tSELECT COUNT_BIG(*) AS num_rows\r\n\tFROM cdm_ibm_mdcd_v993.dbo.measurement m\r\n\t\r\n\tWHERE measurement_concept_id =  3020399\r\n\tAND unit_concept_id = 8862\r\n\tAND value_as_number IS NOT NULL\r\n) denominator\r\n;","CHECK_NAME":"plausibleValueLow","CHECK_LEVEL":"CONCEPT","CHECK_DESCRIPTION":"For the combination of CONCEPT_ID  3020399 (Glucose [Mass/volume] in Urine) and UNIT_CONCEPT_ID 8862 (milliosmole per kilogram), the number and percent of records that have a value less than      0.000.","CDM_TABLE_NAME":"MEASUREMENT","CDM_FIELD_NAME":"MEASUREMENT_CONCEPT_ID","CONCEPT_ID":" 3020399","UNIT_CONCEPT_ID":"8862","SQL_FILE":"concept_plausible_value_low.sql","CATEGORY":"Plausibility","SUBCATEGORY":"Atemporal","CONTEXT":"Verification","checkId":1629,"FAILED":0,"THRESHOLD_VALUE":5,"_row":"18.504"},{"NUM_VIOLATED_ROWS":0,"PCT_VIOLATED_ROWS":0,"NUM_DENOMINATOR_ROWS":0,"EXECUTION_TIME":"0.569983 secs","QUERY_TEXT":"\r\n/*********\r\nCONCEPT LEVEL check:\r\nPLAUSIBLE_VALUE_LOW - find any MEASUREMENT records that have VALUE_AS_NUMBER with non-null value < plausible low value\r\n\r\nParameters used in this template:\r\ncdmDatabaseSchema = cdm_ibm_mdcd_v993.dbo\r\nconceptId =  3020416\r\nunitConceptId = 8554\r\nplausibleValueLow =      0.000\r\n\r\n**********/\r\n\r\n\r\nSELECT num_violated_rows, CASE WHEN denominator.num_rows = 0 THEN 0 ELSE 1.0*num_violated_rows/denominator.num_rows END  AS pct_violated_rows, \r\n  denominator.num_rows as num_denominator_rows\r\nFROM\r\n(\r\n\tSELECT COUNT_BIG(*) AS num_violated_rows\r\n\tFROM\r\n\t(\r\n\t\tSELECT m.* \r\n\t\tFROM cdm_ibm_mdcd_v993.dbo.measurement m\r\n\t\t\r\n\t\tWHERE m.measurement_concept_id =  3020416\r\n\t\tAND m.unit_concept_id = 8554\r\n\t\tAND m.value_as_number IS NOT NULL\r\n\t\tAND m.value_as_number <      0.000\r\n\t) violated_rows\r\n) violated_row_count,\r\n( \r\n\tSELECT COUNT_BIG(*) AS num_rows\r\n\tFROM cdm_ibm_mdcd_v993.dbo.measurement m\r\n\t\r\n\tWHERE measurement_concept_id =  3020416\r\n\tAND unit_concept_id = 8554\r\n\tAND value_as_number IS NOT NULL\r\n) denominator\r\n;","CHECK_NAME":"plausibleValueLow","CHECK_LEVEL":"CONCEPT","CHECK_DESCRIPTION":"For the combination of CONCEPT_ID  3020416 (Erythrocytes [#/volume] in Blood by Automated count) and UNIT_CONCEPT_ID 8554 (percent), the number and percent of records that have a value less than      0.000.","CDM_TABLE_NAME":"MEASUREMENT","CDM_FIELD_NAME":"MEASUREMENT_CONCEPT_ID","CONCEPT_ID":" 3020416","UNIT_CONCEPT_ID":"8554","SQL_FILE":"concept_plausible_value_low.sql","CATEGORY":"Plausibility","SUBCATEGORY":"Atemporal","CONTEXT":"Verification","checkId":1630,"FAILED":0,"THRESHOLD_VALUE":5,"_row":"18.505"},{"NUM_VIOLATED_ROWS":0,"PCT_VIOLATED_ROWS":0,"NUM_DENOMINATOR_ROWS":0,"EXECUTION_TIME":"1.302968 secs","QUERY_TEXT":"\r\n/*********\r\nCONCEPT LEVEL check:\r\nPLAUSIBLE_VALUE_LOW - find any MEASUREMENT records that have VALUE_AS_NUMBER with non-null value < plausible low value\r\n\r\nParameters used in this template:\r\ncdmDatabaseSchema = cdm_ibm_mdcd_v993.dbo\r\nconceptId =  3020416\r\nunitConceptId = 8713\r\nplausibleValueLow =      0.000\r\n\r\n**********/\r\n\r\n\r\nSELECT num_violated_rows, CASE WHEN denominator.num_rows = 0 THEN 0 ELSE 1.0*num_violated_rows/denominator.num_rows END  AS pct_violated_rows, \r\n  denominator.num_rows as num_denominator_rows\r\nFROM\r\n(\r\n\tSELECT COUNT_BIG(*) AS num_violated_rows\r\n\tFROM\r\n\t(\r\n\t\tSELECT m.* \r\n\t\tFROM cdm_ibm_mdcd_v993.dbo.measurement m\r\n\t\t\r\n\t\tWHERE m.measurement_concept_id =  3020416\r\n\t\tAND m.unit_concept_id = 8713\r\n\t\tAND m.value_as_number IS NOT NULL\r\n\t\tAND m.value_as_number <      0.000\r\n\t) violated_rows\r\n) violated_row_count,\r\n( \r\n\tSELECT COUNT_BIG(*) AS num_rows\r\n\tFROM cdm_ibm_mdcd_v993.dbo.measurement m\r\n\t\r\n\tWHERE measurement_concept_id =  3020416\r\n\tAND unit_concept_id = 8713\r\n\tAND value_as_number IS NOT NULL\r\n) denominator\r\n;","CHECK_NAME":"plausibleValueLow","CHECK_LEVEL":"CONCEPT","CHECK_DESCRIPTION":"For the combination of CONCEPT_ID  3020416 (Erythrocytes [#/volume] in Blood by Automated count) and UNIT_CONCEPT_ID 8713 (gram per deciliter), the number and percent of records that have a value less than      0.000.","CDM_TABLE_NAME":"MEASUREMENT","CDM_FIELD_NAME":"MEASUREMENT_CONCEPT_ID","CONCEPT_ID":" 3020416","UNIT_CONCEPT_ID":"8713","SQL_FILE":"concept_plausible_value_low.sql","CATEGORY":"Plausibility","SUBCATEGORY":"Atemporal","CONTEXT":"Verification","checkId":1631,"FAILED":0,"THRESHOLD_VALUE":5,"_row":"18.506"},{"NUM_VIOLATED_ROWS":0,"PCT_VIOLATED_ROWS":0,"NUM_DENOMINATOR_ROWS":0,"EXECUTION_TIME":"0.840975 secs","QUERY_TEXT":"\r\n/*********\r\nCONCEPT LEVEL check:\r\nPLAUSIBLE_VALUE_LOW - find any MEASUREMENT records that have VALUE_AS_NUMBER with non-null value < plausible low value\r\n\r\nParameters used in this template:\r\ncdmDatabaseSchema = cdm_ibm_mdcd_v993.dbo\r\nconceptId =  3020416\r\nunitConceptId = 8785\r\nplausibleValueLow =      0.000\r\n\r\n**********/\r\n\r\n\r\nSELECT num_violated_rows, CASE WHEN denominator.num_rows = 0 THEN 0 ELSE 1.0*num_violated_rows/denominator.num_rows END  AS pct_violated_rows, \r\n  denominator.num_rows as num_denominator_rows\r\nFROM\r\n(\r\n\tSELECT COUNT_BIG(*) AS num_violated_rows\r\n\tFROM\r\n\t(\r\n\t\tSELECT m.* \r\n\t\tFROM cdm_ibm_mdcd_v993.dbo.measurement m\r\n\t\t\r\n\t\tWHERE m.measurement_concept_id =  3020416\r\n\t\tAND m.unit_concept_id = 8785\r\n\t\tAND m.value_as_number IS NOT NULL\r\n\t\tAND m.value_as_number <      0.000\r\n\t) violated_rows\r\n) violated_row_count,\r\n( \r\n\tSELECT COUNT_BIG(*) AS num_rows\r\n\tFROM cdm_ibm_mdcd_v993.dbo.measurement m\r\n\t\r\n\tWHERE measurement_concept_id =  3020416\r\n\tAND unit_concept_id = 8785\r\n\tAND value_as_number IS NOT NULL\r\n) denominator\r\n;","CHECK_NAME":"plausibleValueLow","CHECK_LEVEL":"CONCEPT","CHECK_DESCRIPTION":"For the combination of CONCEPT_ID  3020416 (Erythrocytes [#/volume] in Blood by Automated count) and UNIT_CONCEPT_ID 8785 (per cubic millimeter), the number and percent of records that have a value less than      0.000.","CDM_TABLE_NAME":"MEASUREMENT","CDM_FIELD_NAME":"MEASUREMENT_CONCEPT_ID","CONCEPT_ID":" 3020416","UNIT_CONCEPT_ID":"8785","SQL_FILE":"concept_plausible_value_low.sql","CATEGORY":"Plausibility","SUBCATEGORY":"Atemporal","CONTEXT":"Verification","checkId":1632,"FAILED":0,"THRESHOLD_VALUE":5,"_row":"18.507"},{"NUM_VIOLATED_ROWS":0,"PCT_VIOLATED_ROWS":0,"NUM_DENOMINATOR_ROWS":0,"EXECUTION_TIME":"0.949969 secs","QUERY_TEXT":"\r\n/*********\r\nCONCEPT LEVEL check:\r\nPLAUSIBLE_VALUE_LOW - find any MEASUREMENT records that have VALUE_AS_NUMBER with non-null value < plausible low value\r\n\r\nParameters used in this template:\r\ncdmDatabaseSchema = cdm_ibm_mdcd_v993.dbo\r\nconceptId =  3020416\r\nunitConceptId = 8815\r\nplausibleValueLow =      0.010\r\n\r\n**********/\r\n\r\n\r\nSELECT num_violated_rows, CASE WHEN denominator.num_rows = 0 THEN 0 ELSE 1.0*num_violated_rows/denominator.num_rows END  AS pct_violated_rows, \r\n  denominator.num_rows as num_denominator_rows\r\nFROM\r\n(\r\n\tSELECT COUNT_BIG(*) AS num_violated_rows\r\n\tFROM\r\n\t(\r\n\t\tSELECT m.* \r\n\t\tFROM cdm_ibm_mdcd_v993.dbo.measurement m\r\n\t\t\r\n\t\tWHERE m.measurement_concept_id =  3020416\r\n\t\tAND m.unit_concept_id = 8815\r\n\t\tAND m.value_as_number IS NOT NULL\r\n\t\tAND m.value_as_number <      0.010\r\n\t) violated_rows\r\n) violated_row_count,\r\n( \r\n\tSELECT COUNT_BIG(*) AS num_rows\r\n\tFROM cdm_ibm_mdcd_v993.dbo.measurement m\r\n\t\r\n\tWHERE measurement_concept_id =  3020416\r\n\tAND unit_concept_id = 8815\r\n\tAND value_as_number IS NOT NULL\r\n) denominator\r\n;","CHECK_NAME":"plausibleValueLow","CHECK_LEVEL":"CONCEPT","CHECK_DESCRIPTION":"For the combination of CONCEPT_ID  3020416 (Erythrocytes [#/volume] in Blood by Automated count) and UNIT_CONCEPT_ID 8815 (million per microliter), the number and percent of records that have a value less than      0.010.","CDM_TABLE_NAME":"MEASUREMENT","CDM_FIELD_NAME":"MEASUREMENT_CONCEPT_ID","CONCEPT_ID":" 3020416","UNIT_CONCEPT_ID":"8815","SQL_FILE":"concept_plausible_value_low.sql","CATEGORY":"Plausibility","SUBCATEGORY":"Atemporal","CONTEXT":"Verification","checkId":1633,"FAILED":0,"THRESHOLD_VALUE":5,"_row":"18.508"},{"NUM_VIOLATED_ROWS":0,"PCT_VIOLATED_ROWS":0,"NUM_DENOMINATOR_ROWS":0,"EXECUTION_TIME":"0.873969 secs","QUERY_TEXT":"\r\n/*********\r\nCONCEPT LEVEL check:\r\nPLAUSIBLE_VALUE_LOW - find any MEASUREMENT records that have VALUE_AS_NUMBER with non-null value < plausible low value\r\n\r\nParameters used in this template:\r\ncdmDatabaseSchema = cdm_ibm_mdcd_v993.dbo\r\nconceptId =  3020416\r\nunitConceptId = 8816\r\nplausibleValueLow =      0.000\r\n\r\n**********/\r\n\r\n\r\nSELECT num_violated_rows, CASE WHEN denominator.num_rows = 0 THEN 0 ELSE 1.0*num_violated_rows/denominator.num_rows END  AS pct_violated_rows, \r\n  denominator.num_rows as num_denominator_rows\r\nFROM\r\n(\r\n\tSELECT COUNT_BIG(*) AS num_violated_rows\r\n\tFROM\r\n\t(\r\n\t\tSELECT m.* \r\n\t\tFROM cdm_ibm_mdcd_v993.dbo.measurement m\r\n\t\t\r\n\t\tWHERE m.measurement_concept_id =  3020416\r\n\t\tAND m.unit_concept_id = 8816\r\n\t\tAND m.value_as_number IS NOT NULL\r\n\t\tAND m.value_as_number <      0.000\r\n\t) violated_rows\r\n) violated_row_count,\r\n( \r\n\tSELECT COUNT_BIG(*) AS num_rows\r\n\tFROM cdm_ibm_mdcd_v993.dbo.measurement m\r\n\t\r\n\tWHERE measurement_concept_id =  3020416\r\n\tAND unit_concept_id = 8816\r\n\tAND value_as_number IS NOT NULL\r\n) denominator\r\n;","CHECK_NAME":"plausibleValueLow","CHECK_LEVEL":"CONCEPT","CHECK_DESCRIPTION":"For the combination of CONCEPT_ID  3020416 (Erythrocytes [#/volume] in Blood by Automated count) and UNIT_CONCEPT_ID 8816 (million per milliliter), the number and percent of records that have a value less than      0.000.","CDM_TABLE_NAME":"MEASUREMENT","CDM_FIELD_NAME":"MEASUREMENT_CONCEPT_ID","CONCEPT_ID":" 3020416","UNIT_CONCEPT_ID":"8816","SQL_FILE":"concept_plausible_value_low.sql","CATEGORY":"Plausibility","SUBCATEGORY":"Atemporal","CONTEXT":"Verification","checkId":1634,"FAILED":0,"THRESHOLD_VALUE":5,"_row":"18.509"},{"NUM_VIOLATED_ROWS":0,"PCT_VIOLATED_ROWS":0,"NUM_DENOMINATOR_ROWS":0,"EXECUTION_TIME":"0.825973 secs","QUERY_TEXT":"\r\n/*********\r\nCONCEPT LEVEL check:\r\nPLAUSIBLE_VALUE_LOW - find any MEASUREMENT records that have VALUE_AS_NUMBER with non-null value < plausible low value\r\n\r\nParameters used in this template:\r\ncdmDatabaseSchema = cdm_ibm_mdcd_v993.dbo\r\nconceptId =  3020416\r\nunitConceptId = 8848\r\nplausibleValueLow =      0.000\r\n\r\n**********/\r\n\r\n\r\nSELECT num_violated_rows, CASE WHEN denominator.num_rows = 0 THEN 0 ELSE 1.0*num_violated_rows/denominator.num_rows END  AS pct_violated_rows, \r\n  denominator.num_rows as num_denominator_rows\r\nFROM\r\n(\r\n\tSELECT COUNT_BIG(*) AS num_violated_rows\r\n\tFROM\r\n\t(\r\n\t\tSELECT m.* \r\n\t\tFROM cdm_ibm_mdcd_v993.dbo.measurement m\r\n\t\t\r\n\t\tWHERE m.measurement_concept_id =  3020416\r\n\t\tAND m.unit_concept_id = 8848\r\n\t\tAND m.value_as_number IS NOT NULL\r\n\t\tAND m.value_as_number <      0.000\r\n\t) violated_rows\r\n) violated_row_count,\r\n( \r\n\tSELECT COUNT_BIG(*) AS num_rows\r\n\tFROM cdm_ibm_mdcd_v993.dbo.measurement m\r\n\t\r\n\tWHERE measurement_concept_id =  3020416\r\n\tAND unit_concept_id = 8848\r\n\tAND value_as_number IS NOT NULL\r\n) denominator\r\n;","CHECK_NAME":"plausibleValueLow","CHECK_LEVEL":"CONCEPT","CHECK_DESCRIPTION":"For the combination of CONCEPT_ID  3020416 (Erythrocytes [#/volume] in Blood by Automated count) and UNIT_CONCEPT_ID 8848 (thousand per microliter), the number and percent of records that have a value less than      0.000.","CDM_TABLE_NAME":"MEASUREMENT","CDM_FIELD_NAME":"MEASUREMENT_CONCEPT_ID","CONCEPT_ID":" 3020416","UNIT_CONCEPT_ID":"8848","SQL_FILE":"concept_plausible_value_low.sql","CATEGORY":"Plausibility","SUBCATEGORY":"Atemporal","CONTEXT":"Verification","checkId":1635,"FAILED":0,"THRESHOLD_VALUE":5,"_row":"18.510"},{"NUM_VIOLATED_ROWS":0,"PCT_VIOLATED_ROWS":0,"NUM_DENOMINATOR_ROWS":0,"EXECUTION_TIME":"1.415967 secs","QUERY_TEXT":"\r\n/*********\r\nCONCEPT LEVEL check:\r\nPLAUSIBLE_VALUE_LOW - find any MEASUREMENT records that have VALUE_AS_NUMBER with non-null value < plausible low value\r\n\r\nParameters used in this template:\r\ncdmDatabaseSchema = cdm_ibm_mdcd_v993.dbo\r\nconceptId =  3020416\r\nunitConceptId = 8961\r\nplausibleValueLow =      0.000\r\n\r\n**********/\r\n\r\n\r\nSELECT num_violated_rows, CASE WHEN denominator.num_rows = 0 THEN 0 ELSE 1.0*num_violated_rows/denominator.num_rows END  AS pct_violated_rows, \r\n  denominator.num_rows as num_denominator_rows\r\nFROM\r\n(\r\n\tSELECT COUNT_BIG(*) AS num_violated_rows\r\n\tFROM\r\n\t(\r\n\t\tSELECT m.* \r\n\t\tFROM cdm_ibm_mdcd_v993.dbo.measurement m\r\n\t\t\r\n\t\tWHERE m.measurement_concept_id =  3020416\r\n\t\tAND m.unit_concept_id = 8961\r\n\t\tAND m.value_as_number IS NOT NULL\r\n\t\tAND m.value_as_number <      0.000\r\n\t) violated_rows\r\n) violated_row_count,\r\n( \r\n\tSELECT COUNT_BIG(*) AS num_rows\r\n\tFROM cdm_ibm_mdcd_v993.dbo.measurement m\r\n\t\r\n\tWHERE measurement_concept_id =  3020416\r\n\tAND unit_concept_id = 8961\r\n\tAND value_as_number IS NOT NULL\r\n) denominator\r\n;","CHECK_NAME":"plausibleValueLow","CHECK_LEVEL":"CONCEPT","CHECK_DESCRIPTION":"For the combination of CONCEPT_ID  3020416 (Erythrocytes [#/volume] in Blood by Automated count) and UNIT_CONCEPT_ID 8961 (thousand per cubic millimeter), the number and percent of records that have a value less than      0.000.","CDM_TABLE_NAME":"MEASUREMENT","CDM_FIELD_NAME":"MEASUREMENT_CONCEPT_ID","CONCEPT_ID":" 3020416","UNIT_CONCEPT_ID":"8961","SQL_FILE":"concept_plausible_value_low.sql","CATEGORY":"Plausibility","SUBCATEGORY":"Atemporal","CONTEXT":"Verification","checkId":1636,"FAILED":0,"THRESHOLD_VALUE":5,"_row":"18.511"},{"NUM_VIOLATED_ROWS":0,"PCT_VIOLATED_ROWS":0,"NUM_DENOMINATOR_ROWS":0,"EXECUTION_TIME":"5.578861 secs","QUERY_TEXT":"\r\n/*********\r\nCONCEPT LEVEL check:\r\nPLAUSIBLE_VALUE_LOW - find any MEASUREMENT records that have VALUE_AS_NUMBER with non-null value < plausible low value\r\n\r\nParameters used in this template:\r\ncdmDatabaseSchema = cdm_ibm_mdcd_v993.dbo\r\nconceptId =  3020416\r\nunitConceptId = 9436\r\nplausibleValueLow =      0.000\r\n\r\n**********/\r\n\r\n\r\nSELECT num_violated_rows, CASE WHEN denominator.num_rows = 0 THEN 0 ELSE 1.0*num_violated_rows/denominator.num_rows END  AS pct_violated_rows, \r\n  denominator.num_rows as num_denominator_rows\r\nFROM\r\n(\r\n\tSELECT COUNT_BIG(*) AS num_violated_rows\r\n\tFROM\r\n\t(\r\n\t\tSELECT m.* \r\n\t\tFROM cdm_ibm_mdcd_v993.dbo.measurement m\r\n\t\t\r\n\t\tWHERE m.measurement_concept_id =  3020416\r\n\t\tAND m.unit_concept_id = 9436\r\n\t\tAND m.value_as_number IS NOT NULL\r\n\t\tAND m.value_as_number <      0.000\r\n\t) violated_rows\r\n) violated_row_count,\r\n( \r\n\tSELECT COUNT_BIG(*) AS num_rows\r\n\tFROM cdm_ibm_mdcd_v993.dbo.measurement m\r\n\t\r\n\tWHERE measurement_concept_id =  3020416\r\n\tAND unit_concept_id = 9436\r\n\tAND value_as_number IS NOT NULL\r\n) denominator\r\n;","CHECK_NAME":"plausibleValueLow","CHECK_LEVEL":"CONCEPT","CHECK_DESCRIPTION":"For the combination of CONCEPT_ID  3020416 (Erythrocytes [#/volume] in Blood by Automated count) and UNIT_CONCEPT_ID 9436 (thousand per milliliter), the number and percent of records that have a value less than      0.000.","CDM_TABLE_NAME":"MEASUREMENT","CDM_FIELD_NAME":"MEASUREMENT_CONCEPT_ID","CONCEPT_ID":" 3020416","UNIT_CONCEPT_ID":"9436","SQL_FILE":"concept_plausible_value_low.sql","CATEGORY":"Plausibility","SUBCATEGORY":"Atemporal","CONTEXT":"Verification","checkId":1637,"FAILED":0,"THRESHOLD_VALUE":5,"_row":"18.512"},{"NUM_VIOLATED_ROWS":0,"PCT_VIOLATED_ROWS":0,"NUM_DENOMINATOR_ROWS":0,"EXECUTION_TIME":"4.548882 secs","QUERY_TEXT":"\r\n/*********\r\nCONCEPT LEVEL check:\r\nPLAUSIBLE_VALUE_LOW - find any MEASUREMENT records that have VALUE_AS_NUMBER with non-null value < plausible low value\r\n\r\nParameters used in this template:\r\ncdmDatabaseSchema = cdm_ibm_mdcd_v993.dbo\r\nconceptId =  3020416\r\nunitConceptId = 9665\r\nplausibleValueLow =      0.000\r\n\r\n**********/\r\n\r\n\r\nSELECT num_violated_rows, CASE WHEN denominator.num_rows = 0 THEN 0 ELSE 1.0*num_violated_rows/denominator.num_rows END  AS pct_violated_rows, \r\n  denominator.num_rows as num_denominator_rows\r\nFROM\r\n(\r\n\tSELECT COUNT_BIG(*) AS num_violated_rows\r\n\tFROM\r\n\t(\r\n\t\tSELECT m.* \r\n\t\tFROM cdm_ibm_mdcd_v993.dbo.measurement m\r\n\t\t\r\n\t\tWHERE m.measurement_concept_id =  3020416\r\n\t\tAND m.unit_concept_id = 9665\r\n\t\tAND m.value_as_number IS NOT NULL\r\n\t\tAND m.value_as_number <      0.000\r\n\t) violated_rows\r\n) violated_row_count,\r\n( \r\n\tSELECT COUNT_BIG(*) AS num_rows\r\n\tFROM cdm_ibm_mdcd_v993.dbo.measurement m\r\n\t\r\n\tWHERE measurement_concept_id =  3020416\r\n\tAND unit_concept_id = 9665\r\n\tAND value_as_number IS NOT NULL\r\n) denominator\r\n;","CHECK_NAME":"plausibleValueLow","CHECK_LEVEL":"CONCEPT","CHECK_DESCRIPTION":"For the combination of CONCEPT_ID  3020416 (Erythrocytes [#/volume] in Blood by Automated count) and UNIT_CONCEPT_ID 9665 (microliter), the number and percent of records that have a value less than      0.000.","CDM_TABLE_NAME":"MEASUREMENT","CDM_FIELD_NAME":"MEASUREMENT_CONCEPT_ID","CONCEPT_ID":" 3020416","UNIT_CONCEPT_ID":"9665","SQL_FILE":"concept_plausible_value_low.sql","CATEGORY":"Plausibility","SUBCATEGORY":"Atemporal","CONTEXT":"Verification","checkId":1638,"FAILED":0,"THRESHOLD_VALUE":5,"_row":"18.513"},{"NUM_VIOLATED_ROWS":0,"PCT_VIOLATED_ROWS":0,"NUM_DENOMINATOR_ROWS":0,"EXECUTION_TIME":"2.847924 secs","QUERY_TEXT":"\r\n/*********\r\nCONCEPT LEVEL check:\r\nPLAUSIBLE_VALUE_LOW - find any MEASUREMENT records that have VALUE_AS_NUMBER with non-null value < plausible low value\r\n\r\nParameters used in this template:\r\ncdmDatabaseSchema = cdm_ibm_mdcd_v993.dbo\r\nconceptId =  3020460\r\nunitConceptId = 8751\r\nplausibleValueLow =      0.000\r\n\r\n**********/\r\n\r\n\r\nSELECT num_violated_rows, CASE WHEN denominator.num_rows = 0 THEN 0 ELSE 1.0*num_violated_rows/denominator.num_rows END  AS pct_violated_rows, \r\n  denominator.num_rows as num_denominator_rows\r\nFROM\r\n(\r\n\tSELECT COUNT_BIG(*) AS num_violated_rows\r\n\tFROM\r\n\t(\r\n\t\tSELECT m.* \r\n\t\tFROM cdm_ibm_mdcd_v993.dbo.measurement m\r\n\t\t\r\n\t\tWHERE m.measurement_concept_id =  3020460\r\n\t\tAND m.unit_concept_id = 8751\r\n\t\tAND m.value_as_number IS NOT NULL\r\n\t\tAND m.value_as_number <      0.000\r\n\t) violated_rows\r\n) violated_row_count,\r\n( \r\n\tSELECT COUNT_BIG(*) AS num_rows\r\n\tFROM cdm_ibm_mdcd_v993.dbo.measurement m\r\n\t\r\n\tWHERE measurement_concept_id =  3020460\r\n\tAND unit_concept_id = 8751\r\n\tAND value_as_number IS NOT NULL\r\n) denominator\r\n;","CHECK_NAME":"plausibleValueLow","CHECK_LEVEL":"CONCEPT","CHECK_DESCRIPTION":"For the combination of CONCEPT_ID  3020460 (C reactive protein [Mass/volume] in Serum or Plasma) and UNIT_CONCEPT_ID 8751 (milligram per liter), the number and percent of records that have a value less than      0.000.","CDM_TABLE_NAME":"MEASUREMENT","CDM_FIELD_NAME":"MEASUREMENT_CONCEPT_ID","CONCEPT_ID":" 3020460","UNIT_CONCEPT_ID":"8751","SQL_FILE":"concept_plausible_value_low.sql","CATEGORY":"Plausibility","SUBCATEGORY":"Atemporal","CONTEXT":"Verification","checkId":1639,"FAILED":0,"THRESHOLD_VALUE":5,"_row":"18.514"},{"NUM_VIOLATED_ROWS":0,"PCT_VIOLATED_ROWS":0,"NUM_DENOMINATOR_ROWS":0,"EXECUTION_TIME":"0.669974 secs","QUERY_TEXT":"\r\n/*********\r\nCONCEPT LEVEL check:\r\nPLAUSIBLE_VALUE_LOW - find any MEASUREMENT records that have VALUE_AS_NUMBER with non-null value < plausible low value\r\n\r\nParameters used in this template:\r\ncdmDatabaseSchema = cdm_ibm_mdcd_v993.dbo\r\nconceptId =  3020460\r\nunitConceptId = 8840\r\nplausibleValueLow =      0.000\r\n\r\n**********/\r\n\r\n\r\nSELECT num_violated_rows, CASE WHEN denominator.num_rows = 0 THEN 0 ELSE 1.0*num_violated_rows/denominator.num_rows END  AS pct_violated_rows, \r\n  denominator.num_rows as num_denominator_rows\r\nFROM\r\n(\r\n\tSELECT COUNT_BIG(*) AS num_violated_rows\r\n\tFROM\r\n\t(\r\n\t\tSELECT m.* \r\n\t\tFROM cdm_ibm_mdcd_v993.dbo.measurement m\r\n\t\t\r\n\t\tWHERE m.measurement_concept_id =  3020460\r\n\t\tAND m.unit_concept_id = 8840\r\n\t\tAND m.value_as_number IS NOT NULL\r\n\t\tAND m.value_as_number <      0.000\r\n\t) violated_rows\r\n) violated_row_count,\r\n( \r\n\tSELECT COUNT_BIG(*) AS num_rows\r\n\tFROM cdm_ibm_mdcd_v993.dbo.measurement m\r\n\t\r\n\tWHERE measurement_concept_id =  3020460\r\n\tAND unit_concept_id = 8840\r\n\tAND value_as_number IS NOT NULL\r\n) denominator\r\n;","CHECK_NAME":"plausibleValueLow","CHECK_LEVEL":"CONCEPT","CHECK_DESCRIPTION":"For the combination of CONCEPT_ID  3020460 (C reactive protein [Mass/volume] in Serum or Plasma) and UNIT_CONCEPT_ID 8840 (milligram per deciliter), the number and percent of records that have a value less than      0.000.","CDM_TABLE_NAME":"MEASUREMENT","CDM_FIELD_NAME":"MEASUREMENT_CONCEPT_ID","CONCEPT_ID":" 3020460","UNIT_CONCEPT_ID":"8840","SQL_FILE":"concept_plausible_value_low.sql","CATEGORY":"Plausibility","SUBCATEGORY":"Atemporal","CONTEXT":"Verification","checkId":1640,"FAILED":0,"THRESHOLD_VALUE":5,"_row":"18.515"},{"NUM_VIOLATED_ROWS":0,"PCT_VIOLATED_ROWS":0,"NUM_DENOMINATOR_ROWS":0,"EXECUTION_TIME":"0.553989 secs","QUERY_TEXT":"\r\n/*********\r\nCONCEPT LEVEL check:\r\nPLAUSIBLE_VALUE_LOW - find any MEASUREMENT records that have VALUE_AS_NUMBER with non-null value < plausible low value\r\n\r\nParameters used in this template:\r\ncdmDatabaseSchema = cdm_ibm_mdcd_v993.dbo\r\nconceptId =  3020509\r\nunitConceptId = 8523\r\nplausibleValueLow =      0.000\r\n\r\n**********/\r\n\r\n\r\nSELECT num_violated_rows, CASE WHEN denominator.num_rows = 0 THEN 0 ELSE 1.0*num_violated_rows/denominator.num_rows END  AS pct_violated_rows, \r\n  denominator.num_rows as num_denominator_rows\r\nFROM\r\n(\r\n\tSELECT COUNT_BIG(*) AS num_violated_rows\r\n\tFROM\r\n\t(\r\n\t\tSELECT m.* \r\n\t\tFROM cdm_ibm_mdcd_v993.dbo.measurement m\r\n\t\t\r\n\t\tWHERE m.measurement_concept_id =  3020509\r\n\t\tAND m.unit_concept_id = 8523\r\n\t\tAND m.value_as_number IS NOT NULL\r\n\t\tAND m.value_as_number <      0.000\r\n\t) violated_rows\r\n) violated_row_count,\r\n( \r\n\tSELECT COUNT_BIG(*) AS num_rows\r\n\tFROM cdm_ibm_mdcd_v993.dbo.measurement m\r\n\t\r\n\tWHERE measurement_concept_id =  3020509\r\n\tAND unit_concept_id = 8523\r\n\tAND value_as_number IS NOT NULL\r\n) denominator\r\n;","CHECK_NAME":"plausibleValueLow","CHECK_LEVEL":"CONCEPT","CHECK_DESCRIPTION":"For the combination of CONCEPT_ID  3020509 (Albumin/Globulin [Mass Ratio] in Serum or Plasma) and UNIT_CONCEPT_ID 8523 (ratio), the number and percent of records that have a value less than      0.000.","CDM_TABLE_NAME":"MEASUREMENT","CDM_FIELD_NAME":"MEASUREMENT_CONCEPT_ID","CONCEPT_ID":" 3020509","UNIT_CONCEPT_ID":"8523","SQL_FILE":"concept_plausible_value_low.sql","CATEGORY":"Plausibility","SUBCATEGORY":"Atemporal","CONTEXT":"Verification","checkId":1641,"FAILED":0,"THRESHOLD_VALUE":5,"_row":"18.516"},{"NUM_VIOLATED_ROWS":0,"PCT_VIOLATED_ROWS":0,"NUM_DENOMINATOR_ROWS":0,"EXECUTION_TIME":"0.697974 secs","QUERY_TEXT":"\r\n/*********\r\nCONCEPT LEVEL check:\r\nPLAUSIBLE_VALUE_LOW - find any MEASUREMENT records that have VALUE_AS_NUMBER with non-null value < plausible low value\r\n\r\nParameters used in this template:\r\ncdmDatabaseSchema = cdm_ibm_mdcd_v993.dbo\r\nconceptId =  3020564\r\nunitConceptId = 8749\r\nplausibleValueLow =      1.000\r\n\r\n**********/\r\n\r\n\r\nSELECT num_violated_rows, CASE WHEN denominator.num_rows = 0 THEN 0 ELSE 1.0*num_violated_rows/denominator.num_rows END  AS pct_violated_rows, \r\n  denominator.num_rows as num_denominator_rows\r\nFROM\r\n(\r\n\tSELECT COUNT_BIG(*) AS num_violated_rows\r\n\tFROM\r\n\t(\r\n\t\tSELECT m.* \r\n\t\tFROM cdm_ibm_mdcd_v993.dbo.measurement m\r\n\t\t\r\n\t\tWHERE m.measurement_concept_id =  3020564\r\n\t\tAND m.unit_concept_id = 8749\r\n\t\tAND m.value_as_number IS NOT NULL\r\n\t\tAND m.value_as_number <      1.000\r\n\t) violated_rows\r\n) violated_row_count,\r\n( \r\n\tSELECT COUNT_BIG(*) AS num_rows\r\n\tFROM cdm_ibm_mdcd_v993.dbo.measurement m\r\n\t\r\n\tWHERE measurement_concept_id =  3020564\r\n\tAND unit_concept_id = 8749\r\n\tAND value_as_number IS NOT NULL\r\n) denominator\r\n;","CHECK_NAME":"plausibleValueLow","CHECK_LEVEL":"CONCEPT","CHECK_DESCRIPTION":"For the combination of CONCEPT_ID  3020564 (Creatinine [Moles/volume] in Serum or Plasma) and UNIT_CONCEPT_ID 8749 (micromole per liter), the number and percent of records that have a value less than      1.000.","CDM_TABLE_NAME":"MEASUREMENT","CDM_FIELD_NAME":"MEASUREMENT_CONCEPT_ID","CONCEPT_ID":" 3020564","UNIT_CONCEPT_ID":"8749","SQL_FILE":"concept_plausible_value_low.sql","CATEGORY":"Plausibility","SUBCATEGORY":"Atemporal","CONTEXT":"Verification","checkId":1642,"FAILED":0,"THRESHOLD_VALUE":5,"_row":"18.517"},{"NUM_VIOLATED_ROWS":0,"PCT_VIOLATED_ROWS":0,"NUM_DENOMINATOR_ROWS":0,"EXECUTION_TIME":"2.165936 secs","QUERY_TEXT":"\r\n/*********\r\nCONCEPT LEVEL check:\r\nPLAUSIBLE_VALUE_LOW - find any MEASUREMENT records that have VALUE_AS_NUMBER with non-null value < plausible low value\r\n\r\nParameters used in this template:\r\ncdmDatabaseSchema = cdm_ibm_mdcd_v993.dbo\r\nconceptId =  3020564\r\nunitConceptId = 8840\r\nplausibleValueLow =      0.000\r\n\r\n**********/\r\n\r\n\r\nSELECT num_violated_rows, CASE WHEN denominator.num_rows = 0 THEN 0 ELSE 1.0*num_violated_rows/denominator.num_rows END  AS pct_violated_rows, \r\n  denominator.num_rows as num_denominator_rows\r\nFROM\r\n(\r\n\tSELECT COUNT_BIG(*) AS num_violated_rows\r\n\tFROM\r\n\t(\r\n\t\tSELECT m.* \r\n\t\tFROM cdm_ibm_mdcd_v993.dbo.measurement m\r\n\t\t\r\n\t\tWHERE m.measurement_concept_id =  3020564\r\n\t\tAND m.unit_concept_id = 8840\r\n\t\tAND m.value_as_number IS NOT NULL\r\n\t\tAND m.value_as_number <      0.000\r\n\t) violated_rows\r\n) violated_row_count,\r\n( \r\n\tSELECT COUNT_BIG(*) AS num_rows\r\n\tFROM cdm_ibm_mdcd_v993.dbo.measurement m\r\n\t\r\n\tWHERE measurement_concept_id =  3020564\r\n\tAND unit_concept_id = 8840\r\n\tAND value_as_number IS NOT NULL\r\n) denominator\r\n;","CHECK_NAME":"plausibleValueLow","CHECK_LEVEL":"CONCEPT","CHECK_DESCRIPTION":"For the combination of CONCEPT_ID  3020564 (Creatinine [Moles/volume] in Serum or Plasma) and UNIT_CONCEPT_ID 8840 (milligram per deciliter), the number and percent of records that have a value less than      0.000.","CDM_TABLE_NAME":"MEASUREMENT","CDM_FIELD_NAME":"MEASUREMENT_CONCEPT_ID","CONCEPT_ID":" 3020564","UNIT_CONCEPT_ID":"8840","SQL_FILE":"concept_plausible_value_low.sql","CATEGORY":"Plausibility","SUBCATEGORY":"Atemporal","CONTEXT":"Verification","checkId":1643,"FAILED":0,"THRESHOLD_VALUE":5,"_row":"18.518"},{"NUM_VIOLATED_ROWS":0,"PCT_VIOLATED_ROWS":0,"NUM_DENOMINATOR_ROWS":0,"EXECUTION_TIME":"4.141822 secs","QUERY_TEXT":"\r\n/*********\r\nCONCEPT LEVEL check:\r\nPLAUSIBLE_VALUE_LOW - find any MEASUREMENT records that have VALUE_AS_NUMBER with non-null value < plausible low value\r\n\r\nParameters used in this template:\r\ncdmDatabaseSchema = cdm_ibm_mdcd_v993.dbo\r\nconceptId =  3020630\r\nunitConceptId = 8554\r\nplausibleValueLow =      0.000\r\n\r\n**********/\r\n\r\n\r\nSELECT num_violated_rows, CASE WHEN denominator.num_rows = 0 THEN 0 ELSE 1.0*num_violated_rows/denominator.num_rows END  AS pct_violated_rows, \r\n  denominator.num_rows as num_denominator_rows\r\nFROM\r\n(\r\n\tSELECT COUNT_BIG(*) AS num_violated_rows\r\n\tFROM\r\n\t(\r\n\t\tSELECT m.* \r\n\t\tFROM cdm_ibm_mdcd_v993.dbo.measurement m\r\n\t\t\r\n\t\tWHERE m.measurement_concept_id =  3020630\r\n\t\tAND m.unit_concept_id = 8554\r\n\t\tAND m.value_as_number IS NOT NULL\r\n\t\tAND m.value_as_number <      0.000\r\n\t) violated_rows\r\n) violated_row_count,\r\n( \r\n\tSELECT COUNT_BIG(*) AS num_rows\r\n\tFROM cdm_ibm_mdcd_v993.dbo.measurement m\r\n\t\r\n\tWHERE measurement_concept_id =  3020630\r\n\tAND unit_concept_id = 8554\r\n\tAND value_as_number IS NOT NULL\r\n) denominator\r\n;","CHECK_NAME":"plausibleValueLow","CHECK_LEVEL":"CONCEPT","CHECK_DESCRIPTION":"For the combination of CONCEPT_ID  3020630 (Protein [Mass/volume] in Serum or Plasma) and UNIT_CONCEPT_ID 8554 (percent), the number and percent of records that have a value less than      0.000.","CDM_TABLE_NAME":"MEASUREMENT","CDM_FIELD_NAME":"MEASUREMENT_CONCEPT_ID","CONCEPT_ID":" 3020630","UNIT_CONCEPT_ID":"8554","SQL_FILE":"concept_plausible_value_low.sql","CATEGORY":"Plausibility","SUBCATEGORY":"Atemporal","CONTEXT":"Verification","checkId":1644,"FAILED":0,"THRESHOLD_VALUE":5,"_row":"18.519"},{"NUM_VIOLATED_ROWS":0,"PCT_VIOLATED_ROWS":0,"NUM_DENOMINATOR_ROWS":0,"EXECUTION_TIME":"2.561932 secs","QUERY_TEXT":"\r\n/*********\r\nCONCEPT LEVEL check:\r\nPLAUSIBLE_VALUE_LOW - find any MEASUREMENT records that have VALUE_AS_NUMBER with non-null value < plausible low value\r\n\r\nParameters used in this template:\r\ncdmDatabaseSchema = cdm_ibm_mdcd_v993.dbo\r\nconceptId =  3020630\r\nunitConceptId = 8636\r\nplausibleValueLow =      0.000\r\n\r\n**********/\r\n\r\n\r\nSELECT num_violated_rows, CASE WHEN denominator.num_rows = 0 THEN 0 ELSE 1.0*num_violated_rows/denominator.num_rows END  AS pct_violated_rows, \r\n  denominator.num_rows as num_denominator_rows\r\nFROM\r\n(\r\n\tSELECT COUNT_BIG(*) AS num_violated_rows\r\n\tFROM\r\n\t(\r\n\t\tSELECT m.* \r\n\t\tFROM cdm_ibm_mdcd_v993.dbo.measurement m\r\n\t\t\r\n\t\tWHERE m.measurement_concept_id =  3020630\r\n\t\tAND m.unit_concept_id = 8636\r\n\t\tAND m.value_as_number IS NOT NULL\r\n\t\tAND m.value_as_number <      0.000\r\n\t) violated_rows\r\n) violated_row_count,\r\n( \r\n\tSELECT COUNT_BIG(*) AS num_rows\r\n\tFROM cdm_ibm_mdcd_v993.dbo.measurement m\r\n\t\r\n\tWHERE measurement_concept_id =  3020630\r\n\tAND unit_concept_id = 8636\r\n\tAND value_as_number IS NOT NULL\r\n) denominator\r\n;","CHECK_NAME":"plausibleValueLow","CHECK_LEVEL":"CONCEPT","CHECK_DESCRIPTION":"For the combination of CONCEPT_ID  3020630 (Protein [Mass/volume] in Serum or Plasma) and UNIT_CONCEPT_ID 8636 (gram per liter), the number and percent of records that have a value less than      0.000.","CDM_TABLE_NAME":"MEASUREMENT","CDM_FIELD_NAME":"MEASUREMENT_CONCEPT_ID","CONCEPT_ID":" 3020630","UNIT_CONCEPT_ID":"8636","SQL_FILE":"concept_plausible_value_low.sql","CATEGORY":"Plausibility","SUBCATEGORY":"Atemporal","CONTEXT":"Verification","checkId":1645,"FAILED":0,"THRESHOLD_VALUE":5,"_row":"18.520"},{"NUM_VIOLATED_ROWS":0,"PCT_VIOLATED_ROWS":0,"NUM_DENOMINATOR_ROWS":0,"EXECUTION_TIME":"2.623923 secs","QUERY_TEXT":"\r\n/*********\r\nCONCEPT LEVEL check:\r\nPLAUSIBLE_VALUE_LOW - find any MEASUREMENT records that have VALUE_AS_NUMBER with non-null value < plausible low value\r\n\r\nParameters used in this template:\r\ncdmDatabaseSchema = cdm_ibm_mdcd_v993.dbo\r\nconceptId =  3020630\r\nunitConceptId = 8713\r\nplausibleValueLow =      6.000\r\n\r\n**********/\r\n\r\n\r\nSELECT num_violated_rows, CASE WHEN denominator.num_rows = 0 THEN 0 ELSE 1.0*num_violated_rows/denominator.num_rows END  AS pct_violated_rows, \r\n  denominator.num_rows as num_denominator_rows\r\nFROM\r\n(\r\n\tSELECT COUNT_BIG(*) AS num_violated_rows\r\n\tFROM\r\n\t(\r\n\t\tSELECT m.* \r\n\t\tFROM cdm_ibm_mdcd_v993.dbo.measurement m\r\n\t\t\r\n\t\tWHERE m.measurement_concept_id =  3020630\r\n\t\tAND m.unit_concept_id = 8713\r\n\t\tAND m.value_as_number IS NOT NULL\r\n\t\tAND m.value_as_number <      6.000\r\n\t) violated_rows\r\n) violated_row_count,\r\n( \r\n\tSELECT COUNT_BIG(*) AS num_rows\r\n\tFROM cdm_ibm_mdcd_v993.dbo.measurement m\r\n\t\r\n\tWHERE measurement_concept_id =  3020630\r\n\tAND unit_concept_id = 8713\r\n\tAND value_as_number IS NOT NULL\r\n) denominator\r\n;","CHECK_NAME":"plausibleValueLow","CHECK_LEVEL":"CONCEPT","CHECK_DESCRIPTION":"For the combination of CONCEPT_ID  3020630 (Protein [Mass/volume] in Serum or Plasma) and UNIT_CONCEPT_ID 8713 (gram per deciliter), the number and percent of records that have a value less than      6.000.","CDM_TABLE_NAME":"MEASUREMENT","CDM_FIELD_NAME":"MEASUREMENT_CONCEPT_ID","CONCEPT_ID":" 3020630","UNIT_CONCEPT_ID":"8713","SQL_FILE":"concept_plausible_value_low.sql","CATEGORY":"Plausibility","SUBCATEGORY":"Atemporal","CONTEXT":"Verification","checkId":1646,"FAILED":0,"THRESHOLD_VALUE":5,"_row":"18.521"},{"NUM_VIOLATED_ROWS":0,"PCT_VIOLATED_ROWS":0,"NUM_DENOMINATOR_ROWS":0,"EXECUTION_TIME":"9.517751 secs","QUERY_TEXT":"\r\n/*********\r\nCONCEPT LEVEL check:\r\nPLAUSIBLE_VALUE_LOW - find any MEASUREMENT records that have VALUE_AS_NUMBER with non-null value < plausible low value\r\n\r\nParameters used in this template:\r\ncdmDatabaseSchema = cdm_ibm_mdcd_v993.dbo\r\nconceptId =  3020682\r\nunitConceptId = 8523\r\nplausibleValueLow =      1.000\r\n\r\n**********/\r\n\r\n\r\nSELECT num_violated_rows, CASE WHEN denominator.num_rows = 0 THEN 0 ELSE 1.0*num_violated_rows/denominator.num_rows END  AS pct_violated_rows, \r\n  denominator.num_rows as num_denominator_rows\r\nFROM\r\n(\r\n\tSELECT COUNT_BIG(*) AS num_violated_rows\r\n\tFROM\r\n\t(\r\n\t\tSELECT m.* \r\n\t\tFROM cdm_ibm_mdcd_v993.dbo.measurement m\r\n\t\t\r\n\t\tWHERE m.measurement_concept_id =  3020682\r\n\t\tAND m.unit_concept_id = 8523\r\n\t\tAND m.value_as_number IS NOT NULL\r\n\t\tAND m.value_as_number <      1.000\r\n\t) violated_rows\r\n) violated_row_count,\r\n( \r\n\tSELECT COUNT_BIG(*) AS num_rows\r\n\tFROM cdm_ibm_mdcd_v993.dbo.measurement m\r\n\t\r\n\tWHERE measurement_concept_id =  3020682\r\n\tAND unit_concept_id = 8523\r\n\tAND value_as_number IS NOT NULL\r\n) denominator\r\n;","CHECK_NAME":"plausibleValueLow","CHECK_LEVEL":"CONCEPT","CHECK_DESCRIPTION":"For the combination of CONCEPT_ID  3020682 (Albumin/Creatinine [Ratio] in Urine) and UNIT_CONCEPT_ID 8523 (ratio), the number and percent of records that have a value less than      1.000.","CDM_TABLE_NAME":"MEASUREMENT","CDM_FIELD_NAME":"MEASUREMENT_CONCEPT_ID","CONCEPT_ID":" 3020682","UNIT_CONCEPT_ID":"8523","SQL_FILE":"concept_plausible_value_low.sql","CATEGORY":"Plausibility","SUBCATEGORY":"Atemporal","CONTEXT":"Verification","checkId":1647,"FAILED":0,"THRESHOLD_VALUE":5,"_row":"18.522"},{"NUM_VIOLATED_ROWS":0,"PCT_VIOLATED_ROWS":0,"NUM_DENOMINATOR_ROWS":0,"EXECUTION_TIME":"9.032764 secs","QUERY_TEXT":"\r\n/*********\r\nCONCEPT LEVEL check:\r\nPLAUSIBLE_VALUE_LOW - find any MEASUREMENT records that have VALUE_AS_NUMBER with non-null value < plausible low value\r\n\r\nParameters used in this template:\r\ncdmDatabaseSchema = cdm_ibm_mdcd_v993.dbo\r\nconceptId =  3020891\r\nunitConceptId = 8517\r\nplausibleValueLow =     36.000\r\n\r\n**********/\r\n\r\n\r\nSELECT num_violated_rows, CASE WHEN denominator.num_rows = 0 THEN 0 ELSE 1.0*num_violated_rows/denominator.num_rows END  AS pct_violated_rows, \r\n  denominator.num_rows as num_denominator_rows\r\nFROM\r\n(\r\n\tSELECT COUNT_BIG(*) AS num_violated_rows\r\n\tFROM\r\n\t(\r\n\t\tSELECT m.* \r\n\t\tFROM cdm_ibm_mdcd_v993.dbo.measurement m\r\n\t\t\r\n\t\tWHERE m.measurement_concept_id =  3020891\r\n\t\tAND m.unit_concept_id = 8517\r\n\t\tAND m.value_as_number IS NOT NULL\r\n\t\tAND m.value_as_number <     36.000\r\n\t) violated_rows\r\n) violated_row_count,\r\n( \r\n\tSELECT COUNT_BIG(*) AS num_rows\r\n\tFROM cdm_ibm_mdcd_v993.dbo.measurement m\r\n\t\r\n\tWHERE measurement_concept_id =  3020891\r\n\tAND unit_concept_id = 8517\r\n\tAND value_as_number IS NOT NULL\r\n) denominator\r\n;","CHECK_NAME":"plausibleValueLow","CHECK_LEVEL":"CONCEPT","CHECK_DESCRIPTION":"For the combination of CONCEPT_ID  3020891 (Body temperature) and UNIT_CONCEPT_ID 8517 (Farad), the number and percent of records that have a value less than     36.000.","CDM_TABLE_NAME":"MEASUREMENT","CDM_FIELD_NAME":"MEASUREMENT_CONCEPT_ID","CONCEPT_ID":" 3020891","UNIT_CONCEPT_ID":"8517","SQL_FILE":"concept_plausible_value_low.sql","CATEGORY":"Plausibility","SUBCATEGORY":"Atemporal","CONTEXT":"Verification","checkId":1648,"FAILED":0,"THRESHOLD_VALUE":5,"_row":"18.523"},{"NUM_VIOLATED_ROWS":0,"PCT_VIOLATED_ROWS":0,"NUM_DENOMINATOR_ROWS":0,"EXECUTION_TIME":"1.630950 secs","QUERY_TEXT":"\r\n/*********\r\nCONCEPT LEVEL check:\r\nPLAUSIBLE_VALUE_LOW - find any MEASUREMENT records that have VALUE_AS_NUMBER with non-null value < plausible low value\r\n\r\nParameters used in this template:\r\ncdmDatabaseSchema = cdm_ibm_mdcd_v993.dbo\r\nconceptId =  3020891\r\nunitConceptId = 586323\r\nplausibleValueLow =     34.000\r\n\r\n**********/\r\n\r\n\r\nSELECT num_violated_rows, CASE WHEN denominator.num_rows = 0 THEN 0 ELSE 1.0*num_violated_rows/denominator.num_rows END  AS pct_violated_rows, \r\n  denominator.num_rows as num_denominator_rows\r\nFROM\r\n(\r\n\tSELECT COUNT_BIG(*) AS num_violated_rows\r\n\tFROM\r\n\t(\r\n\t\tSELECT m.* \r\n\t\tFROM cdm_ibm_mdcd_v993.dbo.measurement m\r\n\t\t\r\n\t\tWHERE m.measurement_concept_id =  3020891\r\n\t\tAND m.unit_concept_id = 586323\r\n\t\tAND m.value_as_number IS NOT NULL\r\n\t\tAND m.value_as_number <     34.000\r\n\t) violated_rows\r\n) violated_row_count,\r\n( \r\n\tSELECT COUNT_BIG(*) AS num_rows\r\n\tFROM cdm_ibm_mdcd_v993.dbo.measurement m\r\n\t\r\n\tWHERE measurement_concept_id =  3020891\r\n\tAND unit_concept_id = 586323\r\n\tAND value_as_number IS NOT NULL\r\n) denominator\r\n;","CHECK_NAME":"plausibleValueLow","CHECK_LEVEL":"CONCEPT","CHECK_DESCRIPTION":"For the combination of CONCEPT_ID  3020891 (Body temperature) and UNIT_CONCEPT_ID 586323 (degree Celsius), the number and percent of records that have a value less than     34.000.","CDM_TABLE_NAME":"MEASUREMENT","CDM_FIELD_NAME":"MEASUREMENT_CONCEPT_ID","CONCEPT_ID":" 3020891","UNIT_CONCEPT_ID":"586323","SQL_FILE":"concept_plausible_value_low.sql","CATEGORY":"Plausibility","SUBCATEGORY":"Atemporal","CONTEXT":"Verification","checkId":1649,"FAILED":0,"THRESHOLD_VALUE":5,"_row":"18.524"},{"NUM_VIOLATED_ROWS":0,"PCT_VIOLATED_ROWS":0,"NUM_DENOMINATOR_ROWS":0,"EXECUTION_TIME":"0.793979 secs","QUERY_TEXT":"\r\n/*********\r\nCONCEPT LEVEL check:\r\nPLAUSIBLE_VALUE_LOW - find any MEASUREMENT records that have VALUE_AS_NUMBER with non-null value < plausible low value\r\n\r\nParameters used in this template:\r\ncdmDatabaseSchema = cdm_ibm_mdcd_v993.dbo\r\nconceptId =  3021044\r\nunitConceptId = 8554\r\nplausibleValueLow =      0.000\r\n\r\n**********/\r\n\r\n\r\nSELECT num_violated_rows, CASE WHEN denominator.num_rows = 0 THEN 0 ELSE 1.0*num_violated_rows/denominator.num_rows END  AS pct_violated_rows, \r\n  denominator.num_rows as num_denominator_rows\r\nFROM\r\n(\r\n\tSELECT COUNT_BIG(*) AS num_violated_rows\r\n\tFROM\r\n\t(\r\n\t\tSELECT m.* \r\n\t\tFROM cdm_ibm_mdcd_v993.dbo.measurement m\r\n\t\t\r\n\t\tWHERE m.measurement_concept_id =  3021044\r\n\t\tAND m.unit_concept_id = 8554\r\n\t\tAND m.value_as_number IS NOT NULL\r\n\t\tAND m.value_as_number <      0.000\r\n\t) violated_rows\r\n) violated_row_count,\r\n( \r\n\tSELECT COUNT_BIG(*) AS num_rows\r\n\tFROM cdm_ibm_mdcd_v993.dbo.measurement m\r\n\t\r\n\tWHERE measurement_concept_id =  3021044\r\n\tAND unit_concept_id = 8554\r\n\tAND value_as_number IS NOT NULL\r\n) denominator\r\n;","CHECK_NAME":"plausibleValueLow","CHECK_LEVEL":"CONCEPT","CHECK_DESCRIPTION":"For the combination of CONCEPT_ID  3021044 (Iron binding capacity [Mass/volume] in Serum or Plasma) and UNIT_CONCEPT_ID 8554 (percent), the number and percent of records that have a value less than      0.000.","CDM_TABLE_NAME":"MEASUREMENT","CDM_FIELD_NAME":"MEASUREMENT_CONCEPT_ID","CONCEPT_ID":" 3021044","UNIT_CONCEPT_ID":"8554","SQL_FILE":"concept_plausible_value_low.sql","CATEGORY":"Plausibility","SUBCATEGORY":"Atemporal","CONTEXT":"Verification","checkId":1650,"FAILED":0,"THRESHOLD_VALUE":5,"_row":"18.525"},{"NUM_VIOLATED_ROWS":0,"PCT_VIOLATED_ROWS":0,"NUM_DENOMINATOR_ROWS":0,"EXECUTION_TIME":"1.524956 secs","QUERY_TEXT":"\r\n/*********\r\nCONCEPT LEVEL check:\r\nPLAUSIBLE_VALUE_LOW - find any MEASUREMENT records that have VALUE_AS_NUMBER with non-null value < plausible low value\r\n\r\nParameters used in this template:\r\ncdmDatabaseSchema = cdm_ibm_mdcd_v993.dbo\r\nconceptId =  3021044\r\nunitConceptId = 8749\r\nplausibleValueLow =      0.000\r\n\r\n**********/\r\n\r\n\r\nSELECT num_violated_rows, CASE WHEN denominator.num_rows = 0 THEN 0 ELSE 1.0*num_violated_rows/denominator.num_rows END  AS pct_violated_rows, \r\n  denominator.num_rows as num_denominator_rows\r\nFROM\r\n(\r\n\tSELECT COUNT_BIG(*) AS num_violated_rows\r\n\tFROM\r\n\t(\r\n\t\tSELECT m.* \r\n\t\tFROM cdm_ibm_mdcd_v993.dbo.measurement m\r\n\t\t\r\n\t\tWHERE m.measurement_concept_id =  3021044\r\n\t\tAND m.unit_concept_id = 8749\r\n\t\tAND m.value_as_number IS NOT NULL\r\n\t\tAND m.value_as_number <      0.000\r\n\t) violated_rows\r\n) violated_row_count,\r\n( \r\n\tSELECT COUNT_BIG(*) AS num_rows\r\n\tFROM cdm_ibm_mdcd_v993.dbo.measurement m\r\n\t\r\n\tWHERE measurement_concept_id =  3021044\r\n\tAND unit_concept_id = 8749\r\n\tAND value_as_number IS NOT NULL\r\n) denominator\r\n;","CHECK_NAME":"plausibleValueLow","CHECK_LEVEL":"CONCEPT","CHECK_DESCRIPTION":"For the combination of CONCEPT_ID  3021044 (Iron binding capacity [Mass/volume] in Serum or Plasma) and UNIT_CONCEPT_ID 8749 (micromole per liter), the number and percent of records that have a value less than      0.000.","CDM_TABLE_NAME":"MEASUREMENT","CDM_FIELD_NAME":"MEASUREMENT_CONCEPT_ID","CONCEPT_ID":" 3021044","UNIT_CONCEPT_ID":"8749","SQL_FILE":"concept_plausible_value_low.sql","CATEGORY":"Plausibility","SUBCATEGORY":"Atemporal","CONTEXT":"Verification","checkId":1651,"FAILED":0,"THRESHOLD_VALUE":5,"_row":"18.526"},{"NUM_VIOLATED_ROWS":0,"PCT_VIOLATED_ROWS":0,"NUM_DENOMINATOR_ROWS":0,"EXECUTION_TIME":"2.001944 secs","QUERY_TEXT":"\r\n/*********\r\nCONCEPT LEVEL check:\r\nPLAUSIBLE_VALUE_LOW - find any MEASUREMENT records that have VALUE_AS_NUMBER with non-null value < plausible low value\r\n\r\nParameters used in this template:\r\ncdmDatabaseSchema = cdm_ibm_mdcd_v993.dbo\r\nconceptId =  3021044\r\nunitConceptId = 8837\r\nplausibleValueLow =      0.010\r\n\r\n**********/\r\n\r\n\r\nSELECT num_violated_rows, CASE WHEN denominator.num_rows = 0 THEN 0 ELSE 1.0*num_violated_rows/denominator.num_rows END  AS pct_violated_rows, \r\n  denominator.num_rows as num_denominator_rows\r\nFROM\r\n(\r\n\tSELECT COUNT_BIG(*) AS num_violated_rows\r\n\tFROM\r\n\t(\r\n\t\tSELECT m.* \r\n\t\tFROM cdm_ibm_mdcd_v993.dbo.measurement m\r\n\t\t\r\n\t\tWHERE m.measurement_concept_id =  3021044\r\n\t\tAND m.unit_concept_id = 8837\r\n\t\tAND m.value_as_number IS NOT NULL\r\n\t\tAND m.value_as_number <      0.010\r\n\t) violated_rows\r\n) violated_row_count,\r\n( \r\n\tSELECT COUNT_BIG(*) AS num_rows\r\n\tFROM cdm_ibm_mdcd_v993.dbo.measurement m\r\n\t\r\n\tWHERE measurement_concept_id =  3021044\r\n\tAND unit_concept_id = 8837\r\n\tAND value_as_number IS NOT NULL\r\n) denominator\r\n;","CHECK_NAME":"plausibleValueLow","CHECK_LEVEL":"CONCEPT","CHECK_DESCRIPTION":"For the combination of CONCEPT_ID  3021044 (Iron binding capacity [Mass/volume] in Serum or Plasma) and UNIT_CONCEPT_ID 8837 (microgram per deciliter), the number and percent of records that have a value less than      0.010.","CDM_TABLE_NAME":"MEASUREMENT","CDM_FIELD_NAME":"MEASUREMENT_CONCEPT_ID","CONCEPT_ID":" 3021044","UNIT_CONCEPT_ID":"8837","SQL_FILE":"concept_plausible_value_low.sql","CATEGORY":"Plausibility","SUBCATEGORY":"Atemporal","CONTEXT":"Verification","checkId":1652,"FAILED":0,"THRESHOLD_VALUE":5,"_row":"18.527"},{"NUM_VIOLATED_ROWS":0,"PCT_VIOLATED_ROWS":0,"NUM_DENOMINATOR_ROWS":0,"EXECUTION_TIME":"2.450925 secs","QUERY_TEXT":"\r\n/*********\r\nCONCEPT LEVEL check:\r\nPLAUSIBLE_VALUE_LOW - find any MEASUREMENT records that have VALUE_AS_NUMBER with non-null value < plausible low value\r\n\r\nParameters used in this template:\r\ncdmDatabaseSchema = cdm_ibm_mdcd_v993.dbo\r\nconceptId =  3021119\r\nunitConceptId = 8753\r\nplausibleValueLow =      1.000\r\n\r\n**********/\r\n\r\n\r\nSELECT num_violated_rows, CASE WHEN denominator.num_rows = 0 THEN 0 ELSE 1.0*num_violated_rows/denominator.num_rows END  AS pct_violated_rows, \r\n  denominator.num_rows as num_denominator_rows\r\nFROM\r\n(\r\n\tSELECT COUNT_BIG(*) AS num_violated_rows\r\n\tFROM\r\n\t(\r\n\t\tSELECT m.* \r\n\t\tFROM cdm_ibm_mdcd_v993.dbo.measurement m\r\n\t\t\r\n\t\tWHERE m.measurement_concept_id =  3021119\r\n\t\tAND m.unit_concept_id = 8753\r\n\t\tAND m.value_as_number IS NOT NULL\r\n\t\tAND m.value_as_number <      1.000\r\n\t) violated_rows\r\n) violated_row_count,\r\n( \r\n\tSELECT COUNT_BIG(*) AS num_rows\r\n\tFROM cdm_ibm_mdcd_v993.dbo.measurement m\r\n\t\r\n\tWHERE measurement_concept_id =  3021119\r\n\tAND unit_concept_id = 8753\r\n\tAND value_as_number IS NOT NULL\r\n) denominator\r\n;","CHECK_NAME":"plausibleValueLow","CHECK_LEVEL":"CONCEPT","CHECK_DESCRIPTION":"For the combination of CONCEPT_ID  3021119 (Calcium.ionized [Moles/volume] in Blood) and UNIT_CONCEPT_ID 8753 (millimole per liter), the number and percent of records that have a value less than      1.000.","CDM_TABLE_NAME":"MEASUREMENT","CDM_FIELD_NAME":"MEASUREMENT_CONCEPT_ID","CONCEPT_ID":" 3021119","UNIT_CONCEPT_ID":"8753","SQL_FILE":"concept_plausible_value_low.sql","CATEGORY":"Plausibility","SUBCATEGORY":"Atemporal","CONTEXT":"Verification","checkId":1653,"FAILED":0,"THRESHOLD_VALUE":5,"_row":"18.528"},{"NUM_VIOLATED_ROWS":0,"PCT_VIOLATED_ROWS":0,"NUM_DENOMINATOR_ROWS":0,"EXECUTION_TIME":"3.217920 secs","QUERY_TEXT":"\r\n/*********\r\nCONCEPT LEVEL check:\r\nPLAUSIBLE_VALUE_LOW - find any MEASUREMENT records that have VALUE_AS_NUMBER with non-null value < plausible low value\r\n\r\nParameters used in this template:\r\ncdmDatabaseSchema = cdm_ibm_mdcd_v993.dbo\r\nconceptId =  3021119\r\nunitConceptId = 8840\r\nplausibleValueLow =      1.000\r\n\r\n**********/\r\n\r\n\r\nSELECT num_violated_rows, CASE WHEN denominator.num_rows = 0 THEN 0 ELSE 1.0*num_violated_rows/denominator.num_rows END  AS pct_violated_rows, \r\n  denominator.num_rows as num_denominator_rows\r\nFROM\r\n(\r\n\tSELECT COUNT_BIG(*) AS num_violated_rows\r\n\tFROM\r\n\t(\r\n\t\tSELECT m.* \r\n\t\tFROM cdm_ibm_mdcd_v993.dbo.measurement m\r\n\t\t\r\n\t\tWHERE m.measurement_concept_id =  3021119\r\n\t\tAND m.unit_concept_id = 8840\r\n\t\tAND m.value_as_number IS NOT NULL\r\n\t\tAND m.value_as_number <      1.000\r\n\t) violated_rows\r\n) violated_row_count,\r\n( \r\n\tSELECT COUNT_BIG(*) AS num_rows\r\n\tFROM cdm_ibm_mdcd_v993.dbo.measurement m\r\n\t\r\n\tWHERE measurement_concept_id =  3021119\r\n\tAND unit_concept_id = 8840\r\n\tAND value_as_number IS NOT NULL\r\n) denominator\r\n;","CHECK_NAME":"plausibleValueLow","CHECK_LEVEL":"CONCEPT","CHECK_DESCRIPTION":"For the combination of CONCEPT_ID  3021119 (Calcium.ionized [Moles/volume] in Blood) and UNIT_CONCEPT_ID 8840 (milligram per deciliter), the number and percent of records that have a value less than      1.000.","CDM_TABLE_NAME":"MEASUREMENT","CDM_FIELD_NAME":"MEASUREMENT_CONCEPT_ID","CONCEPT_ID":" 3021119","UNIT_CONCEPT_ID":"8840","SQL_FILE":"concept_plausible_value_low.sql","CATEGORY":"Plausibility","SUBCATEGORY":"Atemporal","CONTEXT":"Verification","checkId":1654,"FAILED":0,"THRESHOLD_VALUE":5,"_row":"18.529"},{"NUM_VIOLATED_ROWS":0,"PCT_VIOLATED_ROWS":0,"NUM_DENOMINATOR_ROWS":0,"EXECUTION_TIME":"1.081971 secs","QUERY_TEXT":"\r\n/*********\r\nCONCEPT LEVEL check:\r\nPLAUSIBLE_VALUE_LOW - find any MEASUREMENT records that have VALUE_AS_NUMBER with non-null value < plausible low value\r\n\r\nParameters used in this template:\r\ncdmDatabaseSchema = cdm_ibm_mdcd_v993.dbo\r\nconceptId =  3021119\r\nunitConceptId = 9557\r\nplausibleValueLow =      1.000\r\n\r\n**********/\r\n\r\n\r\nSELECT num_violated_rows, CASE WHEN denominator.num_rows = 0 THEN 0 ELSE 1.0*num_violated_rows/denominator.num_rows END  AS pct_violated_rows, \r\n  denominator.num_rows as num_denominator_rows\r\nFROM\r\n(\r\n\tSELECT COUNT_BIG(*) AS num_violated_rows\r\n\tFROM\r\n\t(\r\n\t\tSELECT m.* \r\n\t\tFROM cdm_ibm_mdcd_v993.dbo.measurement m\r\n\t\t\r\n\t\tWHERE m.measurement_concept_id =  3021119\r\n\t\tAND m.unit_concept_id = 9557\r\n\t\tAND m.value_as_number IS NOT NULL\r\n\t\tAND m.value_as_number <      1.000\r\n\t) violated_rows\r\n) violated_row_count,\r\n( \r\n\tSELECT COUNT_BIG(*) AS num_rows\r\n\tFROM cdm_ibm_mdcd_v993.dbo.measurement m\r\n\t\r\n\tWHERE measurement_concept_id =  3021119\r\n\tAND unit_concept_id = 9557\r\n\tAND value_as_number IS NOT NULL\r\n) denominator\r\n;","CHECK_NAME":"plausibleValueLow","CHECK_LEVEL":"CONCEPT","CHECK_DESCRIPTION":"For the combination of CONCEPT_ID  3021119 (Calcium.ionized [Moles/volume] in Blood) and UNIT_CONCEPT_ID 9557 (milliequivalent per liter), the number and percent of records that have a value less than      1.000.","CDM_TABLE_NAME":"MEASUREMENT","CDM_FIELD_NAME":"MEASUREMENT_CONCEPT_ID","CONCEPT_ID":" 3021119","UNIT_CONCEPT_ID":"9557","SQL_FILE":"concept_plausible_value_low.sql","CATEGORY":"Plausibility","SUBCATEGORY":"Atemporal","CONTEXT":"Verification","checkId":1655,"FAILED":0,"THRESHOLD_VALUE":5,"_row":"18.530"},{"NUM_VIOLATED_ROWS":0,"PCT_VIOLATED_ROWS":0,"NUM_DENOMINATOR_ROWS":0,"EXECUTION_TIME":"0.763971 secs","QUERY_TEXT":"\r\n/*********\r\nCONCEPT LEVEL check:\r\nPLAUSIBLE_VALUE_LOW - find any MEASUREMENT records that have VALUE_AS_NUMBER with non-null value < plausible low value\r\n\r\nParameters used in this template:\r\ncdmDatabaseSchema = cdm_ibm_mdcd_v993.dbo\r\nconceptId =  3021447\r\nunitConceptId = 8876\r\nplausibleValueLow =     10.000\r\n\r\n**********/\r\n\r\n\r\nSELECT num_violated_rows, CASE WHEN denominator.num_rows = 0 THEN 0 ELSE 1.0*num_violated_rows/denominator.num_rows END  AS pct_violated_rows, \r\n  denominator.num_rows as num_denominator_rows\r\nFROM\r\n(\r\n\tSELECT COUNT_BIG(*) AS num_violated_rows\r\n\tFROM\r\n\t(\r\n\t\tSELECT m.* \r\n\t\tFROM cdm_ibm_mdcd_v993.dbo.measurement m\r\n\t\t\r\n\t\tWHERE m.measurement_concept_id =  3021447\r\n\t\tAND m.unit_concept_id = 8876\r\n\t\tAND m.value_as_number IS NOT NULL\r\n\t\tAND m.value_as_number <     10.000\r\n\t) violated_rows\r\n) violated_row_count,\r\n( \r\n\tSELECT COUNT_BIG(*) AS num_rows\r\n\tFROM cdm_ibm_mdcd_v993.dbo.measurement m\r\n\t\r\n\tWHERE measurement_concept_id =  3021447\r\n\tAND unit_concept_id = 8876\r\n\tAND value_as_number IS NOT NULL\r\n) denominator\r\n;","CHECK_NAME":"plausibleValueLow","CHECK_LEVEL":"CONCEPT","CHECK_DESCRIPTION":"For the combination of CONCEPT_ID  3021447 (Carbon dioxide [Partial pressure] in Venous blood) and UNIT_CONCEPT_ID 8876 (millimeter mercury column), the number and percent of records that have a value less than     10.000.","CDM_TABLE_NAME":"MEASUREMENT","CDM_FIELD_NAME":"MEASUREMENT_CONCEPT_ID","CONCEPT_ID":" 3021447","UNIT_CONCEPT_ID":"8876","SQL_FILE":"concept_plausible_value_low.sql","CATEGORY":"Plausibility","SUBCATEGORY":"Atemporal","CONTEXT":"Verification","checkId":1656,"FAILED":0,"THRESHOLD_VALUE":5,"_row":"18.531"},{"NUM_VIOLATED_ROWS":0,"PCT_VIOLATED_ROWS":0,"NUM_DENOMINATOR_ROWS":0,"EXECUTION_TIME":"0.703977 secs","QUERY_TEXT":"\r\n/*********\r\nCONCEPT LEVEL check:\r\nPLAUSIBLE_VALUE_LOW - find any MEASUREMENT records that have VALUE_AS_NUMBER with non-null value < plausible low value\r\n\r\nParameters used in this template:\r\ncdmDatabaseSchema = cdm_ibm_mdcd_v993.dbo\r\nconceptId =  3021614\r\nunitConceptId = 8985\r\nplausibleValueLow =      0.000\r\n\r\n**********/\r\n\r\n\r\nSELECT num_violated_rows, CASE WHEN denominator.num_rows = 0 THEN 0 ELSE 1.0*num_violated_rows/denominator.num_rows END  AS pct_violated_rows, \r\n  denominator.num_rows as num_denominator_rows\r\nFROM\r\n(\r\n\tSELECT COUNT_BIG(*) AS num_violated_rows\r\n\tFROM\r\n\t(\r\n\t\tSELECT m.* \r\n\t\tFROM cdm_ibm_mdcd_v993.dbo.measurement m\r\n\t\t\r\n\t\tWHERE m.measurement_concept_id =  3021614\r\n\t\tAND m.unit_concept_id = 8985\r\n\t\tAND m.value_as_number IS NOT NULL\r\n\t\tAND m.value_as_number <      0.000\r\n\t) violated_rows\r\n) violated_row_count,\r\n( \r\n\tSELECT COUNT_BIG(*) AS num_rows\r\n\tFROM cdm_ibm_mdcd_v993.dbo.measurement m\r\n\t\r\n\tWHERE measurement_concept_id =  3021614\r\n\tAND unit_concept_id = 8985\r\n\tAND value_as_number IS NOT NULL\r\n) denominator\r\n;","CHECK_NAME":"plausibleValueLow","CHECK_LEVEL":"CONCEPT","CHECK_DESCRIPTION":"For the combination of CONCEPT_ID  3021614 (Rheumatoid factor [Units/volume] in Serum or Plasma) and UNIT_CONCEPT_ID 8985 (international unit per milliliter), the number and percent of records that have a value less than      0.000.","CDM_TABLE_NAME":"MEASUREMENT","CDM_FIELD_NAME":"MEASUREMENT_CONCEPT_ID","CONCEPT_ID":" 3021614","UNIT_CONCEPT_ID":"8985","SQL_FILE":"concept_plausible_value_low.sql","CATEGORY":"Plausibility","SUBCATEGORY":"Atemporal","CONTEXT":"Verification","checkId":1657,"FAILED":0,"THRESHOLD_VALUE":5,"_row":"18.532"},{"NUM_VIOLATED_ROWS":0,"PCT_VIOLATED_ROWS":0,"NUM_DENOMINATOR_ROWS":0,"EXECUTION_TIME":"0.546999 secs","QUERY_TEXT":"\r\n/*********\r\nCONCEPT LEVEL check:\r\nPLAUSIBLE_VALUE_LOW - find any MEASUREMENT records that have VALUE_AS_NUMBER with non-null value < plausible low value\r\n\r\nParameters used in this template:\r\ncdmDatabaseSchema = cdm_ibm_mdcd_v993.dbo\r\nconceptId =  3021717\r\nunitConceptId = 8554\r\nplausibleValueLow =     20.000\r\n\r\n**********/\r\n\r\n\r\nSELECT num_violated_rows, CASE WHEN denominator.num_rows = 0 THEN 0 ELSE 1.0*num_violated_rows/denominator.num_rows END  AS pct_violated_rows, \r\n  denominator.num_rows as num_denominator_rows\r\nFROM\r\n(\r\n\tSELECT COUNT_BIG(*) AS num_violated_rows\r\n\tFROM\r\n\t(\r\n\t\tSELECT m.* \r\n\t\tFROM cdm_ibm_mdcd_v993.dbo.measurement m\r\n\t\t\r\n\t\tWHERE m.measurement_concept_id =  3021717\r\n\t\tAND m.unit_concept_id = 8554\r\n\t\tAND m.value_as_number IS NOT NULL\r\n\t\tAND m.value_as_number <     20.000\r\n\t) violated_rows\r\n) violated_row_count,\r\n( \r\n\tSELECT COUNT_BIG(*) AS num_rows\r\n\tFROM cdm_ibm_mdcd_v993.dbo.measurement m\r\n\t\r\n\tWHERE measurement_concept_id =  3021717\r\n\tAND unit_concept_id = 8554\r\n\tAND value_as_number IS NOT NULL\r\n) denominator\r\n;","CHECK_NAME":"plausibleValueLow","CHECK_LEVEL":"CONCEPT","CHECK_DESCRIPTION":"For the combination of CONCEPT_ID  3021717 (Triiodothyronine resin uptake (T3RU) in Serum or Plasma) and UNIT_CONCEPT_ID 8554 (percent), the number and percent of records that have a value less than     20.000.","CDM_TABLE_NAME":"MEASUREMENT","CDM_FIELD_NAME":"MEASUREMENT_CONCEPT_ID","CONCEPT_ID":" 3021717","UNIT_CONCEPT_ID":"8554","SQL_FILE":"concept_plausible_value_low.sql","CATEGORY":"Plausibility","SUBCATEGORY":"Atemporal","CONTEXT":"Verification","checkId":1658,"FAILED":0,"THRESHOLD_VALUE":5,"_row":"18.533"},{"NUM_VIOLATED_ROWS":0,"PCT_VIOLATED_ROWS":0,"NUM_DENOMINATOR_ROWS":0,"EXECUTION_TIME":"1.259957 secs","QUERY_TEXT":"\r\n/*********\r\nCONCEPT LEVEL check:\r\nPLAUSIBLE_VALUE_LOW - find any MEASUREMENT records that have VALUE_AS_NUMBER with non-null value < plausible low value\r\n\r\nParameters used in this template:\r\ncdmDatabaseSchema = cdm_ibm_mdcd_v993.dbo\r\nconceptId =  3021737\r\nunitConceptId = 8840\r\nplausibleValueLow =      1.000\r\n\r\n**********/\r\n\r\n\r\nSELECT num_violated_rows, CASE WHEN denominator.num_rows = 0 THEN 0 ELSE 1.0*num_violated_rows/denominator.num_rows END  AS pct_violated_rows, \r\n  denominator.num_rows as num_denominator_rows\r\nFROM\r\n(\r\n\tSELECT COUNT_BIG(*) AS num_violated_rows\r\n\tFROM\r\n\t(\r\n\t\tSELECT m.* \r\n\t\tFROM cdm_ibm_mdcd_v993.dbo.measurement m\r\n\t\t\r\n\t\tWHERE m.measurement_concept_id =  3021737\r\n\t\tAND m.unit_concept_id = 8840\r\n\t\tAND m.value_as_number IS NOT NULL\r\n\t\tAND m.value_as_number <      1.000\r\n\t) violated_rows\r\n) violated_row_count,\r\n( \r\n\tSELECT COUNT_BIG(*) AS num_rows\r\n\tFROM cdm_ibm_mdcd_v993.dbo.measurement m\r\n\t\r\n\tWHERE measurement_concept_id =  3021737\r\n\tAND unit_concept_id = 8840\r\n\tAND value_as_number IS NOT NULL\r\n) denominator\r\n;","CHECK_NAME":"plausibleValueLow","CHECK_LEVEL":"CONCEPT","CHECK_DESCRIPTION":"For the combination of CONCEPT_ID  3021737 (Glucose [Mass/volume] in Serum or Plasma --2 hours post meal) and UNIT_CONCEPT_ID 8840 (milligram per deciliter), the number and percent of records that have a value less than      1.000.","CDM_TABLE_NAME":"MEASUREMENT","CDM_FIELD_NAME":"MEASUREMENT_CONCEPT_ID","CONCEPT_ID":" 3021737","UNIT_CONCEPT_ID":"8840","SQL_FILE":"concept_plausible_value_low.sql","CATEGORY":"Plausibility","SUBCATEGORY":"Atemporal","CONTEXT":"Verification","checkId":1659,"FAILED":0,"THRESHOLD_VALUE":5,"_row":"18.534"},{"NUM_VIOLATED_ROWS":0,"PCT_VIOLATED_ROWS":0,"NUM_DENOMINATOR_ROWS":0,"EXECUTION_TIME":"0.792987 secs","QUERY_TEXT":"\r\n/*********\r\nCONCEPT LEVEL check:\r\nPLAUSIBLE_VALUE_LOW - find any MEASUREMENT records that have VALUE_AS_NUMBER with non-null value < plausible low value\r\n\r\nParameters used in this template:\r\ncdmDatabaseSchema = cdm_ibm_mdcd_v993.dbo\r\nconceptId =  3022038\r\nunitConceptId = 8840\r\nplausibleValueLow =     40.000\r\n\r\n**********/\r\n\r\n\r\nSELECT num_violated_rows, CASE WHEN denominator.num_rows = 0 THEN 0 ELSE 1.0*num_violated_rows/denominator.num_rows END  AS pct_violated_rows, \r\n  denominator.num_rows as num_denominator_rows\r\nFROM\r\n(\r\n\tSELECT COUNT_BIG(*) AS num_violated_rows\r\n\tFROM\r\n\t(\r\n\t\tSELECT m.* \r\n\t\tFROM cdm_ibm_mdcd_v993.dbo.measurement m\r\n\t\t\r\n\t\tWHERE m.measurement_concept_id =  3022038\r\n\t\tAND m.unit_concept_id = 8840\r\n\t\tAND m.value_as_number IS NOT NULL\r\n\t\tAND m.value_as_number <     40.000\r\n\t) violated_rows\r\n) violated_row_count,\r\n( \r\n\tSELECT COUNT_BIG(*) AS num_rows\r\n\tFROM cdm_ibm_mdcd_v993.dbo.measurement m\r\n\t\r\n\tWHERE measurement_concept_id =  3022038\r\n\tAND unit_concept_id = 8840\r\n\tAND value_as_number IS NOT NULL\r\n) denominator\r\n;","CHECK_NAME":"plausibleValueLow","CHECK_LEVEL":"CONCEPT","CHECK_DESCRIPTION":"For the combination of CONCEPT_ID  3022038 (Triglyceride [Mass/volume] in Blood) and UNIT_CONCEPT_ID 8840 (milligram per deciliter), the number and percent of records that have a value less than     40.000.","CDM_TABLE_NAME":"MEASUREMENT","CDM_FIELD_NAME":"MEASUREMENT_CONCEPT_ID","CONCEPT_ID":" 3022038","UNIT_CONCEPT_ID":"8840","SQL_FILE":"concept_plausible_value_low.sql","CATEGORY":"Plausibility","SUBCATEGORY":"Atemporal","CONTEXT":"Verification","checkId":1660,"FAILED":0,"THRESHOLD_VALUE":5,"_row":"18.535"},{"NUM_VIOLATED_ROWS":0,"PCT_VIOLATED_ROWS":0,"NUM_DENOMINATOR_ROWS":0,"EXECUTION_TIME":"0.651976 secs","QUERY_TEXT":"\r\n/*********\r\nCONCEPT LEVEL check:\r\nPLAUSIBLE_VALUE_LOW - find any MEASUREMENT records that have VALUE_AS_NUMBER with non-null value < plausible low value\r\n\r\nParameters used in this template:\r\ncdmDatabaseSchema = cdm_ibm_mdcd_v993.dbo\r\nconceptId =  3022096\r\nunitConceptId = 8554\r\nplausibleValueLow =      0.010\r\n\r\n**********/\r\n\r\n\r\nSELECT num_violated_rows, CASE WHEN denominator.num_rows = 0 THEN 0 ELSE 1.0*num_violated_rows/denominator.num_rows END  AS pct_violated_rows, \r\n  denominator.num_rows as num_denominator_rows\r\nFROM\r\n(\r\n\tSELECT COUNT_BIG(*) AS num_violated_rows\r\n\tFROM\r\n\t(\r\n\t\tSELECT m.* \r\n\t\tFROM cdm_ibm_mdcd_v993.dbo.measurement m\r\n\t\t\r\n\t\tWHERE m.measurement_concept_id =  3022096\r\n\t\tAND m.unit_concept_id = 8554\r\n\t\tAND m.value_as_number IS NOT NULL\r\n\t\tAND m.value_as_number <      0.010\r\n\t) violated_rows\r\n) violated_row_count,\r\n( \r\n\tSELECT COUNT_BIG(*) AS num_rows\r\n\tFROM cdm_ibm_mdcd_v993.dbo.measurement m\r\n\t\r\n\tWHERE measurement_concept_id =  3022096\r\n\tAND unit_concept_id = 8554\r\n\tAND value_as_number IS NOT NULL\r\n) denominator\r\n;","CHECK_NAME":"plausibleValueLow","CHECK_LEVEL":"CONCEPT","CHECK_DESCRIPTION":"For the combination of CONCEPT_ID  3022096 (Basophils/100 leukocytes in Blood) and UNIT_CONCEPT_ID 8554 (percent), the number and percent of records that have a value less than      0.010.","CDM_TABLE_NAME":"MEASUREMENT","CDM_FIELD_NAME":"MEASUREMENT_CONCEPT_ID","CONCEPT_ID":" 3022096","UNIT_CONCEPT_ID":"8554","SQL_FILE":"concept_plausible_value_low.sql","CATEGORY":"Plausibility","SUBCATEGORY":"Atemporal","CONTEXT":"Verification","checkId":1661,"FAILED":0,"THRESHOLD_VALUE":5,"_row":"18.536"},{"NUM_VIOLATED_ROWS":0,"PCT_VIOLATED_ROWS":0,"NUM_DENOMINATOR_ROWS":0,"EXECUTION_TIME":"0.843972 secs","QUERY_TEXT":"\r\n/*********\r\nCONCEPT LEVEL check:\r\nPLAUSIBLE_VALUE_LOW - find any MEASUREMENT records that have VALUE_AS_NUMBER with non-null value < plausible low value\r\n\r\nParameters used in this template:\r\ncdmDatabaseSchema = cdm_ibm_mdcd_v993.dbo\r\nconceptId =  3022192\r\nunitConceptId = 8554\r\nplausibleValueLow =      0.000\r\n\r\n**********/\r\n\r\n\r\nSELECT num_violated_rows, CASE WHEN denominator.num_rows = 0 THEN 0 ELSE 1.0*num_violated_rows/denominator.num_rows END  AS pct_violated_rows, \r\n  denominator.num_rows as num_denominator_rows\r\nFROM\r\n(\r\n\tSELECT COUNT_BIG(*) AS num_violated_rows\r\n\tFROM\r\n\t(\r\n\t\tSELECT m.* \r\n\t\tFROM cdm_ibm_mdcd_v993.dbo.measurement m\r\n\t\t\r\n\t\tWHERE m.measurement_concept_id =  3022192\r\n\t\tAND m.unit_concept_id = 8554\r\n\t\tAND m.value_as_number IS NOT NULL\r\n\t\tAND m.value_as_number <      0.000\r\n\t) violated_rows\r\n) violated_row_count,\r\n( \r\n\tSELECT COUNT_BIG(*) AS num_rows\r\n\tFROM cdm_ibm_mdcd_v993.dbo.measurement m\r\n\t\r\n\tWHERE measurement_concept_id =  3022192\r\n\tAND unit_concept_id = 8554\r\n\tAND value_as_number IS NOT NULL\r\n) denominator\r\n;","CHECK_NAME":"plausibleValueLow","CHECK_LEVEL":"CONCEPT","CHECK_DESCRIPTION":"For the combination of CONCEPT_ID  3022192 (Triglyceride [Mass/volume] in Serum or Plasma) and UNIT_CONCEPT_ID 8554 (percent), the number and percent of records that have a value less than      0.000.","CDM_TABLE_NAME":"MEASUREMENT","CDM_FIELD_NAME":"MEASUREMENT_CONCEPT_ID","CONCEPT_ID":" 3022192","UNIT_CONCEPT_ID":"8554","SQL_FILE":"concept_plausible_value_low.sql","CATEGORY":"Plausibility","SUBCATEGORY":"Atemporal","CONTEXT":"Verification","checkId":1662,"FAILED":0,"THRESHOLD_VALUE":5,"_row":"18.537"},{"NUM_VIOLATED_ROWS":0,"PCT_VIOLATED_ROWS":0,"NUM_DENOMINATOR_ROWS":0,"EXECUTION_TIME":"0.728979 secs","QUERY_TEXT":"\r\n/*********\r\nCONCEPT LEVEL check:\r\nPLAUSIBLE_VALUE_LOW - find any MEASUREMENT records that have VALUE_AS_NUMBER with non-null value < plausible low value\r\n\r\nParameters used in this template:\r\ncdmDatabaseSchema = cdm_ibm_mdcd_v993.dbo\r\nconceptId =  3022192\r\nunitConceptId = 8753\r\nplausibleValueLow =      1.000\r\n\r\n**********/\r\n\r\n\r\nSELECT num_violated_rows, CASE WHEN denominator.num_rows = 0 THEN 0 ELSE 1.0*num_violated_rows/denominator.num_rows END  AS pct_violated_rows, \r\n  denominator.num_rows as num_denominator_rows\r\nFROM\r\n(\r\n\tSELECT COUNT_BIG(*) AS num_violated_rows\r\n\tFROM\r\n\t(\r\n\t\tSELECT m.* \r\n\t\tFROM cdm_ibm_mdcd_v993.dbo.measurement m\r\n\t\t\r\n\t\tWHERE m.measurement_concept_id =  3022192\r\n\t\tAND m.unit_concept_id = 8753\r\n\t\tAND m.value_as_number IS NOT NULL\r\n\t\tAND m.value_as_number <      1.000\r\n\t) violated_rows\r\n) violated_row_count,\r\n( \r\n\tSELECT COUNT_BIG(*) AS num_rows\r\n\tFROM cdm_ibm_mdcd_v993.dbo.measurement m\r\n\t\r\n\tWHERE measurement_concept_id =  3022192\r\n\tAND unit_concept_id = 8753\r\n\tAND value_as_number IS NOT NULL\r\n) denominator\r\n;","CHECK_NAME":"plausibleValueLow","CHECK_LEVEL":"CONCEPT","CHECK_DESCRIPTION":"For the combination of CONCEPT_ID  3022192 (Triglyceride [Mass/volume] in Serum or Plasma) and UNIT_CONCEPT_ID 8753 (millimole per liter), the number and percent of records that have a value less than      1.000.","CDM_TABLE_NAME":"MEASUREMENT","CDM_FIELD_NAME":"MEASUREMENT_CONCEPT_ID","CONCEPT_ID":" 3022192","UNIT_CONCEPT_ID":"8753","SQL_FILE":"concept_plausible_value_low.sql","CATEGORY":"Plausibility","SUBCATEGORY":"Atemporal","CONTEXT":"Verification","checkId":1663,"FAILED":0,"THRESHOLD_VALUE":5,"_row":"18.538"},{"NUM_VIOLATED_ROWS":0,"PCT_VIOLATED_ROWS":0,"NUM_DENOMINATOR_ROWS":0,"EXECUTION_TIME":"0.520992 secs","QUERY_TEXT":"\r\n/*********\r\nCONCEPT LEVEL check:\r\nPLAUSIBLE_VALUE_LOW - find any MEASUREMENT records that have VALUE_AS_NUMBER with non-null value < plausible low value\r\n\r\nParameters used in this template:\r\ncdmDatabaseSchema = cdm_ibm_mdcd_v993.dbo\r\nconceptId =  3022192\r\nunitConceptId = 8840\r\nplausibleValueLow =     40.000\r\n\r\n**********/\r\n\r\n\r\nSELECT num_violated_rows, CASE WHEN denominator.num_rows = 0 THEN 0 ELSE 1.0*num_violated_rows/denominator.num_rows END  AS pct_violated_rows, \r\n  denominator.num_rows as num_denominator_rows\r\nFROM\r\n(\r\n\tSELECT COUNT_BIG(*) AS num_violated_rows\r\n\tFROM\r\n\t(\r\n\t\tSELECT m.* \r\n\t\tFROM cdm_ibm_mdcd_v993.dbo.measurement m\r\n\t\t\r\n\t\tWHERE m.measurement_concept_id =  3022192\r\n\t\tAND m.unit_concept_id = 8840\r\n\t\tAND m.value_as_number IS NOT NULL\r\n\t\tAND m.value_as_number <     40.000\r\n\t) violated_rows\r\n) violated_row_count,\r\n( \r\n\tSELECT COUNT_BIG(*) AS num_rows\r\n\tFROM cdm_ibm_mdcd_v993.dbo.measurement m\r\n\t\r\n\tWHERE measurement_concept_id =  3022192\r\n\tAND unit_concept_id = 8840\r\n\tAND value_as_number IS NOT NULL\r\n) denominator\r\n;","CHECK_NAME":"plausibleValueLow","CHECK_LEVEL":"CONCEPT","CHECK_DESCRIPTION":"For the combination of CONCEPT_ID  3022192 (Triglyceride [Mass/volume] in Serum or Plasma) and UNIT_CONCEPT_ID 8840 (milligram per deciliter), the number and percent of records that have a value less than     40.000.","CDM_TABLE_NAME":"MEASUREMENT","CDM_FIELD_NAME":"MEASUREMENT_CONCEPT_ID","CONCEPT_ID":" 3022192","UNIT_CONCEPT_ID":"8840","SQL_FILE":"concept_plausible_value_low.sql","CATEGORY":"Plausibility","SUBCATEGORY":"Atemporal","CONTEXT":"Verification","checkId":1664,"FAILED":0,"THRESHOLD_VALUE":5,"_row":"18.539"},{"NUM_VIOLATED_ROWS":0,"PCT_VIOLATED_ROWS":0,"NUM_DENOMINATOR_ROWS":0,"EXECUTION_TIME":"0.653977 secs","QUERY_TEXT":"\r\n/*********\r\nCONCEPT LEVEL check:\r\nPLAUSIBLE_VALUE_LOW - find any MEASUREMENT records that have VALUE_AS_NUMBER with non-null value < plausible low value\r\n\r\nParameters used in this template:\r\ncdmDatabaseSchema = cdm_ibm_mdcd_v993.dbo\r\nconceptId =  3022217\r\nunitConceptId = 8510\r\nplausibleValueLow =      0.000\r\n\r\n**********/\r\n\r\n\r\nSELECT num_violated_rows, CASE WHEN denominator.num_rows = 0 THEN 0 ELSE 1.0*num_violated_rows/denominator.num_rows END  AS pct_violated_rows, \r\n  denominator.num_rows as num_denominator_rows\r\nFROM\r\n(\r\n\tSELECT COUNT_BIG(*) AS num_violated_rows\r\n\tFROM\r\n\t(\r\n\t\tSELECT m.* \r\n\t\tFROM cdm_ibm_mdcd_v993.dbo.measurement m\r\n\t\t\r\n\t\tWHERE m.measurement_concept_id =  3022217\r\n\t\tAND m.unit_concept_id = 8510\r\n\t\tAND m.value_as_number IS NOT NULL\r\n\t\tAND m.value_as_number <      0.000\r\n\t) violated_rows\r\n) violated_row_count,\r\n( \r\n\tSELECT COUNT_BIG(*) AS num_rows\r\n\tFROM cdm_ibm_mdcd_v993.dbo.measurement m\r\n\t\r\n\tWHERE measurement_concept_id =  3022217\r\n\tAND unit_concept_id = 8510\r\n\tAND value_as_number IS NOT NULL\r\n) denominator\r\n;","CHECK_NAME":"plausibleValueLow","CHECK_LEVEL":"CONCEPT","CHECK_DESCRIPTION":"For the combination of CONCEPT_ID  3022217 (INR in Platelet poor plasma by Coagulation assay) and UNIT_CONCEPT_ID 8510 (unit), the number and percent of records that have a value less than      0.000.","CDM_TABLE_NAME":"MEASUREMENT","CDM_FIELD_NAME":"MEASUREMENT_CONCEPT_ID","CONCEPT_ID":" 3022217","UNIT_CONCEPT_ID":"8510","SQL_FILE":"concept_plausible_value_low.sql","CATEGORY":"Plausibility","SUBCATEGORY":"Atemporal","CONTEXT":"Verification","checkId":1665,"FAILED":0,"THRESHOLD_VALUE":5,"_row":"18.540"},{"NUM_VIOLATED_ROWS":0,"PCT_VIOLATED_ROWS":0,"NUM_DENOMINATOR_ROWS":0,"EXECUTION_TIME":"7.430808 secs","QUERY_TEXT":"\r\n/*********\r\nCONCEPT LEVEL check:\r\nPLAUSIBLE_VALUE_LOW - find any MEASUREMENT records that have VALUE_AS_NUMBER with non-null value < plausible low value\r\n\r\nParameters used in this template:\r\ncdmDatabaseSchema = cdm_ibm_mdcd_v993.dbo\r\nconceptId =  3022217\r\nunitConceptId = 8517\r\nplausibleValueLow =      0.000\r\n\r\n**********/\r\n\r\n\r\nSELECT num_violated_rows, CASE WHEN denominator.num_rows = 0 THEN 0 ELSE 1.0*num_violated_rows/denominator.num_rows END  AS pct_violated_rows, \r\n  denominator.num_rows as num_denominator_rows\r\nFROM\r\n(\r\n\tSELECT COUNT_BIG(*) AS num_violated_rows\r\n\tFROM\r\n\t(\r\n\t\tSELECT m.* \r\n\t\tFROM cdm_ibm_mdcd_v993.dbo.measurement m\r\n\t\t\r\n\t\tWHERE m.measurement_concept_id =  3022217\r\n\t\tAND m.unit_concept_id = 8517\r\n\t\tAND m.value_as_number IS NOT NULL\r\n\t\tAND m.value_as_number <      0.000\r\n\t) violated_rows\r\n) violated_row_count,\r\n( \r\n\tSELECT COUNT_BIG(*) AS num_rows\r\n\tFROM cdm_ibm_mdcd_v993.dbo.measurement m\r\n\t\r\n\tWHERE measurement_concept_id =  3022217\r\n\tAND unit_concept_id = 8517\r\n\tAND value_as_number IS NOT NULL\r\n) denominator\r\n;","CHECK_NAME":"plausibleValueLow","CHECK_LEVEL":"CONCEPT","CHECK_DESCRIPTION":"For the combination of CONCEPT_ID  3022217 (INR in Platelet poor plasma by Coagulation assay) and UNIT_CONCEPT_ID 8517 (Farad), the number and percent of records that have a value less than      0.000.","CDM_TABLE_NAME":"MEASUREMENT","CDM_FIELD_NAME":"MEASUREMENT_CONCEPT_ID","CONCEPT_ID":" 3022217","UNIT_CONCEPT_ID":"8517","SQL_FILE":"concept_plausible_value_low.sql","CATEGORY":"Plausibility","SUBCATEGORY":"Atemporal","CONTEXT":"Verification","checkId":1666,"FAILED":0,"THRESHOLD_VALUE":5,"_row":"18.541"},{"NUM_VIOLATED_ROWS":0,"PCT_VIOLATED_ROWS":0,"NUM_DENOMINATOR_ROWS":0,"EXECUTION_TIME":"5.501845 secs","QUERY_TEXT":"\r\n/*********\r\nCONCEPT LEVEL check:\r\nPLAUSIBLE_VALUE_LOW - find any MEASUREMENT records that have VALUE_AS_NUMBER with non-null value < plausible low value\r\n\r\nParameters used in this template:\r\ncdmDatabaseSchema = cdm_ibm_mdcd_v993.dbo\r\nconceptId =  3022217\r\nunitConceptId = 8519\r\nplausibleValueLow =      0.000\r\n\r\n**********/\r\n\r\n\r\nSELECT num_violated_rows, CASE WHEN denominator.num_rows = 0 THEN 0 ELSE 1.0*num_violated_rows/denominator.num_rows END  AS pct_violated_rows, \r\n  denominator.num_rows as num_denominator_rows\r\nFROM\r\n(\r\n\tSELECT COUNT_BIG(*) AS num_violated_rows\r\n\tFROM\r\n\t(\r\n\t\tSELECT m.* \r\n\t\tFROM cdm_ibm_mdcd_v993.dbo.measurement m\r\n\t\t\r\n\t\tWHERE m.measurement_concept_id =  3022217\r\n\t\tAND m.unit_concept_id = 8519\r\n\t\tAND m.value_as_number IS NOT NULL\r\n\t\tAND m.value_as_number <      0.000\r\n\t) violated_rows\r\n) violated_row_count,\r\n( \r\n\tSELECT COUNT_BIG(*) AS num_rows\r\n\tFROM cdm_ibm_mdcd_v993.dbo.measurement m\r\n\t\r\n\tWHERE measurement_concept_id =  3022217\r\n\tAND unit_concept_id = 8519\r\n\tAND value_as_number IS NOT NULL\r\n) denominator\r\n;","CHECK_NAME":"plausibleValueLow","CHECK_LEVEL":"CONCEPT","CHECK_DESCRIPTION":"For the combination of CONCEPT_ID  3022217 (INR in Platelet poor plasma by Coagulation assay) and UNIT_CONCEPT_ID 8519 (liter), the number and percent of records that have a value less than      0.000.","CDM_TABLE_NAME":"MEASUREMENT","CDM_FIELD_NAME":"MEASUREMENT_CONCEPT_ID","CONCEPT_ID":" 3022217","UNIT_CONCEPT_ID":"8519","SQL_FILE":"concept_plausible_value_low.sql","CATEGORY":"Plausibility","SUBCATEGORY":"Atemporal","CONTEXT":"Verification","checkId":1667,"FAILED":0,"THRESHOLD_VALUE":5,"_row":"18.542"},{"NUM_VIOLATED_ROWS":0,"PCT_VIOLATED_ROWS":0,"NUM_DENOMINATOR_ROWS":0,"EXECUTION_TIME":"0.614990 secs","QUERY_TEXT":"\r\n/*********\r\nCONCEPT LEVEL check:\r\nPLAUSIBLE_VALUE_LOW - find any MEASUREMENT records that have VALUE_AS_NUMBER with non-null value < plausible low value\r\n\r\nParameters used in this template:\r\ncdmDatabaseSchema = cdm_ibm_mdcd_v993.dbo\r\nconceptId =  3022217\r\nunitConceptId = 8523\r\nplausibleValueLow =      0.010\r\n\r\n**********/\r\n\r\n\r\nSELECT num_violated_rows, CASE WHEN denominator.num_rows = 0 THEN 0 ELSE 1.0*num_violated_rows/denominator.num_rows END  AS pct_violated_rows, \r\n  denominator.num_rows as num_denominator_rows\r\nFROM\r\n(\r\n\tSELECT COUNT_BIG(*) AS num_violated_rows\r\n\tFROM\r\n\t(\r\n\t\tSELECT m.* \r\n\t\tFROM cdm_ibm_mdcd_v993.dbo.measurement m\r\n\t\t\r\n\t\tWHERE m.measurement_concept_id =  3022217\r\n\t\tAND m.unit_concept_id = 8523\r\n\t\tAND m.value_as_number IS NOT NULL\r\n\t\tAND m.value_as_number <      0.010\r\n\t) violated_rows\r\n) violated_row_count,\r\n( \r\n\tSELECT COUNT_BIG(*) AS num_rows\r\n\tFROM cdm_ibm_mdcd_v993.dbo.measurement m\r\n\t\r\n\tWHERE measurement_concept_id =  3022217\r\n\tAND unit_concept_id = 8523\r\n\tAND value_as_number IS NOT NULL\r\n) denominator\r\n;","CHECK_NAME":"plausibleValueLow","CHECK_LEVEL":"CONCEPT","CHECK_DESCRIPTION":"For the combination of CONCEPT_ID  3022217 (INR in Platelet poor plasma by Coagulation assay) and UNIT_CONCEPT_ID 8523 (ratio), the number and percent of records that have a value less than      0.010.","CDM_TABLE_NAME":"MEASUREMENT","CDM_FIELD_NAME":"MEASUREMENT_CONCEPT_ID","CONCEPT_ID":" 3022217","UNIT_CONCEPT_ID":"8523","SQL_FILE":"concept_plausible_value_low.sql","CATEGORY":"Plausibility","SUBCATEGORY":"Atemporal","CONTEXT":"Verification","checkId":1668,"FAILED":0,"THRESHOLD_VALUE":5,"_row":"18.543"},{"NUM_VIOLATED_ROWS":0,"PCT_VIOLATED_ROWS":0,"NUM_DENOMINATOR_ROWS":0,"EXECUTION_TIME":"0.562991 secs","QUERY_TEXT":"\r\n/*********\r\nCONCEPT LEVEL check:\r\nPLAUSIBLE_VALUE_LOW - find any MEASUREMENT records that have VALUE_AS_NUMBER with non-null value < plausible low value\r\n\r\nParameters used in this template:\r\ncdmDatabaseSchema = cdm_ibm_mdcd_v993.dbo\r\nconceptId =  3022217\r\nunitConceptId = 8524\r\nplausibleValueLow =      0.000\r\n\r\n**********/\r\n\r\n\r\nSELECT num_violated_rows, CASE WHEN denominator.num_rows = 0 THEN 0 ELSE 1.0*num_violated_rows/denominator.num_rows END  AS pct_violated_rows, \r\n  denominator.num_rows as num_denominator_rows\r\nFROM\r\n(\r\n\tSELECT COUNT_BIG(*) AS num_violated_rows\r\n\tFROM\r\n\t(\r\n\t\tSELECT m.* \r\n\t\tFROM cdm_ibm_mdcd_v993.dbo.measurement m\r\n\t\t\r\n\t\tWHERE m.measurement_concept_id =  3022217\r\n\t\tAND m.unit_concept_id = 8524\r\n\t\tAND m.value_as_number IS NOT NULL\r\n\t\tAND m.value_as_number <      0.000\r\n\t) violated_rows\r\n) violated_row_count,\r\n( \r\n\tSELECT COUNT_BIG(*) AS num_rows\r\n\tFROM cdm_ibm_mdcd_v993.dbo.measurement m\r\n\t\r\n\tWHERE measurement_concept_id =  3022217\r\n\tAND unit_concept_id = 8524\r\n\tAND value_as_number IS NOT NULL\r\n) denominator\r\n;","CHECK_NAME":"plausibleValueLow","CHECK_LEVEL":"CONCEPT","CHECK_DESCRIPTION":"For the combination of CONCEPT_ID  3022217 (INR in Platelet poor plasma by Coagulation assay) and UNIT_CONCEPT_ID 8524 (times), the number and percent of records that have a value less than      0.000.","CDM_TABLE_NAME":"MEASUREMENT","CDM_FIELD_NAME":"MEASUREMENT_CONCEPT_ID","CONCEPT_ID":" 3022217","UNIT_CONCEPT_ID":"8524","SQL_FILE":"concept_plausible_value_low.sql","CATEGORY":"Plausibility","SUBCATEGORY":"Atemporal","CONTEXT":"Verification","checkId":1669,"FAILED":0,"THRESHOLD_VALUE":5,"_row":"18.544"},{"NUM_VIOLATED_ROWS":0,"PCT_VIOLATED_ROWS":0,"NUM_DENOMINATOR_ROWS":0,"EXECUTION_TIME":"0.637974 secs","QUERY_TEXT":"\r\n/*********\r\nCONCEPT LEVEL check:\r\nPLAUSIBLE_VALUE_LOW - find any MEASUREMENT records that have VALUE_AS_NUMBER with non-null value < plausible low value\r\n\r\nParameters used in this template:\r\ncdmDatabaseSchema = cdm_ibm_mdcd_v993.dbo\r\nconceptId =  3022217\r\nunitConceptId = 8554\r\nplausibleValueLow =      0.000\r\n\r\n**********/\r\n\r\n\r\nSELECT num_violated_rows, CASE WHEN denominator.num_rows = 0 THEN 0 ELSE 1.0*num_violated_rows/denominator.num_rows END  AS pct_violated_rows, \r\n  denominator.num_rows as num_denominator_rows\r\nFROM\r\n(\r\n\tSELECT COUNT_BIG(*) AS num_violated_rows\r\n\tFROM\r\n\t(\r\n\t\tSELECT m.* \r\n\t\tFROM cdm_ibm_mdcd_v993.dbo.measurement m\r\n\t\t\r\n\t\tWHERE m.measurement_concept_id =  3022217\r\n\t\tAND m.unit_concept_id = 8554\r\n\t\tAND m.value_as_number IS NOT NULL\r\n\t\tAND m.value_as_number <      0.000\r\n\t) violated_rows\r\n) violated_row_count,\r\n( \r\n\tSELECT COUNT_BIG(*) AS num_rows\r\n\tFROM cdm_ibm_mdcd_v993.dbo.measurement m\r\n\t\r\n\tWHERE measurement_concept_id =  3022217\r\n\tAND unit_concept_id = 8554\r\n\tAND value_as_number IS NOT NULL\r\n) denominator\r\n;","CHECK_NAME":"plausibleValueLow","CHECK_LEVEL":"CONCEPT","CHECK_DESCRIPTION":"For the combination of CONCEPT_ID  3022217 (INR in Platelet poor plasma by Coagulation assay) and UNIT_CONCEPT_ID 8554 (percent), the number and percent of records that have a value less than      0.000.","CDM_TABLE_NAME":"MEASUREMENT","CDM_FIELD_NAME":"MEASUREMENT_CONCEPT_ID","CONCEPT_ID":" 3022217","UNIT_CONCEPT_ID":"8554","SQL_FILE":"concept_plausible_value_low.sql","CATEGORY":"Plausibility","SUBCATEGORY":"Atemporal","CONTEXT":"Verification","checkId":1670,"FAILED":0,"THRESHOLD_VALUE":5,"_row":"18.545"},{"NUM_VIOLATED_ROWS":0,"PCT_VIOLATED_ROWS":0,"NUM_DENOMINATOR_ROWS":0,"EXECUTION_TIME":"1.292964 secs","QUERY_TEXT":"\r\n/*********\r\nCONCEPT LEVEL check:\r\nPLAUSIBLE_VALUE_LOW - find any MEASUREMENT records that have VALUE_AS_NUMBER with non-null value < plausible low value\r\n\r\nParameters used in this template:\r\ncdmDatabaseSchema = cdm_ibm_mdcd_v993.dbo\r\nconceptId =  3022217\r\nunitConceptId = 8555\r\nplausibleValueLow =      0.000\r\n\r\n**********/\r\n\r\n\r\nSELECT num_violated_rows, CASE WHEN denominator.num_rows = 0 THEN 0 ELSE 1.0*num_violated_rows/denominator.num_rows END  AS pct_violated_rows, \r\n  denominator.num_rows as num_denominator_rows\r\nFROM\r\n(\r\n\tSELECT COUNT_BIG(*) AS num_violated_rows\r\n\tFROM\r\n\t(\r\n\t\tSELECT m.* \r\n\t\tFROM cdm_ibm_mdcd_v993.dbo.measurement m\r\n\t\t\r\n\t\tWHERE m.measurement_concept_id =  3022217\r\n\t\tAND m.unit_concept_id = 8555\r\n\t\tAND m.value_as_number IS NOT NULL\r\n\t\tAND m.value_as_number <      0.000\r\n\t) violated_rows\r\n) violated_row_count,\r\n( \r\n\tSELECT COUNT_BIG(*) AS num_rows\r\n\tFROM cdm_ibm_mdcd_v993.dbo.measurement m\r\n\t\r\n\tWHERE measurement_concept_id =  3022217\r\n\tAND unit_concept_id = 8555\r\n\tAND value_as_number IS NOT NULL\r\n) denominator\r\n;","CHECK_NAME":"plausibleValueLow","CHECK_LEVEL":"CONCEPT","CHECK_DESCRIPTION":"For the combination of CONCEPT_ID  3022217 (INR in Platelet poor plasma by Coagulation assay) and UNIT_CONCEPT_ID 8555 (second), the number and percent of records that have a value less than      0.000.","CDM_TABLE_NAME":"MEASUREMENT","CDM_FIELD_NAME":"MEASUREMENT_CONCEPT_ID","CONCEPT_ID":" 3022217","UNIT_CONCEPT_ID":"8555","SQL_FILE":"concept_plausible_value_low.sql","CATEGORY":"Plausibility","SUBCATEGORY":"Atemporal","CONTEXT":"Verification","checkId":1671,"FAILED":0,"THRESHOLD_VALUE":5,"_row":"18.546"},{"NUM_VIOLATED_ROWS":0,"PCT_VIOLATED_ROWS":0,"NUM_DENOMINATOR_ROWS":0,"EXECUTION_TIME":"6.496821 secs","QUERY_TEXT":"\r\n/*********\r\nCONCEPT LEVEL check:\r\nPLAUSIBLE_VALUE_LOW - find any MEASUREMENT records that have VALUE_AS_NUMBER with non-null value < plausible low value\r\n\r\nParameters used in this template:\r\ncdmDatabaseSchema = cdm_ibm_mdcd_v993.dbo\r\nconceptId =  3022217\r\nunitConceptId = 8576\r\nplausibleValueLow =      0.000\r\n\r\n**********/\r\n\r\n\r\nSELECT num_violated_rows, CASE WHEN denominator.num_rows = 0 THEN 0 ELSE 1.0*num_violated_rows/denominator.num_rows END  AS pct_violated_rows, \r\n  denominator.num_rows as num_denominator_rows\r\nFROM\r\n(\r\n\tSELECT COUNT_BIG(*) AS num_violated_rows\r\n\tFROM\r\n\t(\r\n\t\tSELECT m.* \r\n\t\tFROM cdm_ibm_mdcd_v993.dbo.measurement m\r\n\t\t\r\n\t\tWHERE m.measurement_concept_id =  3022217\r\n\t\tAND m.unit_concept_id = 8576\r\n\t\tAND m.value_as_number IS NOT NULL\r\n\t\tAND m.value_as_number <      0.000\r\n\t) violated_rows\r\n) violated_row_count,\r\n( \r\n\tSELECT COUNT_BIG(*) AS num_rows\r\n\tFROM cdm_ibm_mdcd_v993.dbo.measurement m\r\n\t\r\n\tWHERE measurement_concept_id =  3022217\r\n\tAND unit_concept_id = 8576\r\n\tAND value_as_number IS NOT NULL\r\n) denominator\r\n;","CHECK_NAME":"plausibleValueLow","CHECK_LEVEL":"CONCEPT","CHECK_DESCRIPTION":"For the combination of CONCEPT_ID  3022217 (INR in Platelet poor plasma by Coagulation assay) and UNIT_CONCEPT_ID 8576 (milligram), the number and percent of records that have a value less than      0.000.","CDM_TABLE_NAME":"MEASUREMENT","CDM_FIELD_NAME":"MEASUREMENT_CONCEPT_ID","CONCEPT_ID":" 3022217","UNIT_CONCEPT_ID":"8576","SQL_FILE":"concept_plausible_value_low.sql","CATEGORY":"Plausibility","SUBCATEGORY":"Atemporal","CONTEXT":"Verification","checkId":1672,"FAILED":0,"THRESHOLD_VALUE":5,"_row":"18.547"},{"NUM_VIOLATED_ROWS":0,"PCT_VIOLATED_ROWS":0,"NUM_DENOMINATOR_ROWS":0,"EXECUTION_TIME":"2.240906 secs","QUERY_TEXT":"\r\n/*********\r\nCONCEPT LEVEL check:\r\nPLAUSIBLE_VALUE_LOW - find any MEASUREMENT records that have VALUE_AS_NUMBER with non-null value < plausible low value\r\n\r\nParameters used in this template:\r\ncdmDatabaseSchema = cdm_ibm_mdcd_v993.dbo\r\nconceptId =  3022217\r\nunitConceptId = 8582\r\nplausibleValueLow =      0.000\r\n\r\n**********/\r\n\r\n\r\nSELECT num_violated_rows, CASE WHEN denominator.num_rows = 0 THEN 0 ELSE 1.0*num_violated_rows/denominator.num_rows END  AS pct_violated_rows, \r\n  denominator.num_rows as num_denominator_rows\r\nFROM\r\n(\r\n\tSELECT COUNT_BIG(*) AS num_violated_rows\r\n\tFROM\r\n\t(\r\n\t\tSELECT m.* \r\n\t\tFROM cdm_ibm_mdcd_v993.dbo.measurement m\r\n\t\t\r\n\t\tWHERE m.measurement_concept_id =  3022217\r\n\t\tAND m.unit_concept_id = 8582\r\n\t\tAND m.value_as_number IS NOT NULL\r\n\t\tAND m.value_as_number <      0.000\r\n\t) violated_rows\r\n) violated_row_count,\r\n( \r\n\tSELECT COUNT_BIG(*) AS num_rows\r\n\tFROM cdm_ibm_mdcd_v993.dbo.measurement m\r\n\t\r\n\tWHERE measurement_concept_id =  3022217\r\n\tAND unit_concept_id = 8582\r\n\tAND value_as_number IS NOT NULL\r\n) denominator\r\n;","CHECK_NAME":"plausibleValueLow","CHECK_LEVEL":"CONCEPT","CHECK_DESCRIPTION":"For the combination of CONCEPT_ID  3022217 (INR in Platelet poor plasma by Coagulation assay) and UNIT_CONCEPT_ID 8582 (centimeter), the number and percent of records that have a value less than      0.000.","CDM_TABLE_NAME":"MEASUREMENT","CDM_FIELD_NAME":"MEASUREMENT_CONCEPT_ID","CONCEPT_ID":" 3022217","UNIT_CONCEPT_ID":"8582","SQL_FILE":"concept_plausible_value_low.sql","CATEGORY":"Plausibility","SUBCATEGORY":"Atemporal","CONTEXT":"Verification","checkId":1673,"FAILED":0,"THRESHOLD_VALUE":5,"_row":"18.548"},{"NUM_VIOLATED_ROWS":0,"PCT_VIOLATED_ROWS":0,"NUM_DENOMINATOR_ROWS":0,"EXECUTION_TIME":"1.596961 secs","QUERY_TEXT":"\r\n/*********\r\nCONCEPT LEVEL check:\r\nPLAUSIBLE_VALUE_LOW - find any MEASUREMENT records that have VALUE_AS_NUMBER with non-null value < plausible low value\r\n\r\nParameters used in this template:\r\ncdmDatabaseSchema = cdm_ibm_mdcd_v993.dbo\r\nconceptId =  3022217\r\nunitConceptId = 8587\r\nplausibleValueLow =      0.000\r\n\r\n**********/\r\n\r\n\r\nSELECT num_violated_rows, CASE WHEN denominator.num_rows = 0 THEN 0 ELSE 1.0*num_violated_rows/denominator.num_rows END  AS pct_violated_rows, \r\n  denominator.num_rows as num_denominator_rows\r\nFROM\r\n(\r\n\tSELECT COUNT_BIG(*) AS num_violated_rows\r\n\tFROM\r\n\t(\r\n\t\tSELECT m.* \r\n\t\tFROM cdm_ibm_mdcd_v993.dbo.measurement m\r\n\t\t\r\n\t\tWHERE m.measurement_concept_id =  3022217\r\n\t\tAND m.unit_concept_id = 8587\r\n\t\tAND m.value_as_number IS NOT NULL\r\n\t\tAND m.value_as_number <      0.000\r\n\t) violated_rows\r\n) violated_row_count,\r\n( \r\n\tSELECT COUNT_BIG(*) AS num_rows\r\n\tFROM cdm_ibm_mdcd_v993.dbo.measurement m\r\n\t\r\n\tWHERE measurement_concept_id =  3022217\r\n\tAND unit_concept_id = 8587\r\n\tAND value_as_number IS NOT NULL\r\n) denominator\r\n;","CHECK_NAME":"plausibleValueLow","CHECK_LEVEL":"CONCEPT","CHECK_DESCRIPTION":"For the combination of CONCEPT_ID  3022217 (INR in Platelet poor plasma by Coagulation assay) and UNIT_CONCEPT_ID 8587 (milliliter), the number and percent of records that have a value less than      0.000.","CDM_TABLE_NAME":"MEASUREMENT","CDM_FIELD_NAME":"MEASUREMENT_CONCEPT_ID","CONCEPT_ID":" 3022217","UNIT_CONCEPT_ID":"8587","SQL_FILE":"concept_plausible_value_low.sql","CATEGORY":"Plausibility","SUBCATEGORY":"Atemporal","CONTEXT":"Verification","checkId":1674,"FAILED":0,"THRESHOLD_VALUE":5,"_row":"18.549"},{"NUM_VIOLATED_ROWS":0,"PCT_VIOLATED_ROWS":0,"NUM_DENOMINATOR_ROWS":0,"EXECUTION_TIME":"13.882663 secs","QUERY_TEXT":"\r\n/*********\r\nCONCEPT LEVEL check:\r\nPLAUSIBLE_VALUE_LOW - find any MEASUREMENT records that have VALUE_AS_NUMBER with non-null value < plausible low value\r\n\r\nParameters used in this template:\r\ncdmDatabaseSchema = cdm_ibm_mdcd_v993.dbo\r\nconceptId =  3022217\r\nunitConceptId = 8753\r\nplausibleValueLow =      0.000\r\n\r\n**********/\r\n\r\n\r\nSELECT num_violated_rows, CASE WHEN denominator.num_rows = 0 THEN 0 ELSE 1.0*num_violated_rows/denominator.num_rows END  AS pct_violated_rows, \r\n  denominator.num_rows as num_denominator_rows\r\nFROM\r\n(\r\n\tSELECT COUNT_BIG(*) AS num_violated_rows\r\n\tFROM\r\n\t(\r\n\t\tSELECT m.* \r\n\t\tFROM cdm_ibm_mdcd_v993.dbo.measurement m\r\n\t\t\r\n\t\tWHERE m.measurement_concept_id =  3022217\r\n\t\tAND m.unit_concept_id = 8753\r\n\t\tAND m.value_as_number IS NOT NULL\r\n\t\tAND m.value_as_number <      0.000\r\n\t) violated_rows\r\n) violated_row_count,\r\n( \r\n\tSELECT COUNT_BIG(*) AS num_rows\r\n\tFROM cdm_ibm_mdcd_v993.dbo.measurement m\r\n\t\r\n\tWHERE measurement_concept_id =  3022217\r\n\tAND unit_concept_id = 8753\r\n\tAND value_as_number IS NOT NULL\r\n) denominator\r\n;","CHECK_NAME":"plausibleValueLow","CHECK_LEVEL":"CONCEPT","CHECK_DESCRIPTION":"For the combination of CONCEPT_ID  3022217 (INR in Platelet poor plasma by Coagulation assay) and UNIT_CONCEPT_ID 8753 (millimole per liter), the number and percent of records that have a value less than      0.000.","CDM_TABLE_NAME":"MEASUREMENT","CDM_FIELD_NAME":"MEASUREMENT_CONCEPT_ID","CONCEPT_ID":" 3022217","UNIT_CONCEPT_ID":"8753","SQL_FILE":"concept_plausible_value_low.sql","CATEGORY":"Plausibility","SUBCATEGORY":"Atemporal","CONTEXT":"Verification","checkId":1675,"FAILED":0,"THRESHOLD_VALUE":5,"_row":"18.550"},{"NUM_VIOLATED_ROWS":0,"PCT_VIOLATED_ROWS":0,"NUM_DENOMINATOR_ROWS":0,"EXECUTION_TIME":"5.691848 secs","QUERY_TEXT":"\r\n/*********\r\nCONCEPT LEVEL check:\r\nPLAUSIBLE_VALUE_LOW - find any MEASUREMENT records that have VALUE_AS_NUMBER with non-null value < plausible low value\r\n\r\nParameters used in this template:\r\ncdmDatabaseSchema = cdm_ibm_mdcd_v993.dbo\r\nconceptId =  3022217\r\nunitConceptId = 8816\r\nplausibleValueLow =      0.000\r\n\r\n**********/\r\n\r\n\r\nSELECT num_violated_rows, CASE WHEN denominator.num_rows = 0 THEN 0 ELSE 1.0*num_violated_rows/denominator.num_rows END  AS pct_violated_rows, \r\n  denominator.num_rows as num_denominator_rows\r\nFROM\r\n(\r\n\tSELECT COUNT_BIG(*) AS num_violated_rows\r\n\tFROM\r\n\t(\r\n\t\tSELECT m.* \r\n\t\tFROM cdm_ibm_mdcd_v993.dbo.measurement m\r\n\t\t\r\n\t\tWHERE m.measurement_concept_id =  3022217\r\n\t\tAND m.unit_concept_id = 8816\r\n\t\tAND m.value_as_number IS NOT NULL\r\n\t\tAND m.value_as_number <      0.000\r\n\t) violated_rows\r\n) violated_row_count,\r\n( \r\n\tSELECT COUNT_BIG(*) AS num_rows\r\n\tFROM cdm_ibm_mdcd_v993.dbo.measurement m\r\n\t\r\n\tWHERE measurement_concept_id =  3022217\r\n\tAND unit_concept_id = 8816\r\n\tAND value_as_number IS NOT NULL\r\n) denominator\r\n;","CHECK_NAME":"plausibleValueLow","CHECK_LEVEL":"CONCEPT","CHECK_DESCRIPTION":"For the combination of CONCEPT_ID  3022217 (INR in Platelet poor plasma by Coagulation assay) and UNIT_CONCEPT_ID 8816 (million per milliliter), the number and percent of records that have a value less than      0.000.","CDM_TABLE_NAME":"MEASUREMENT","CDM_FIELD_NAME":"MEASUREMENT_CONCEPT_ID","CONCEPT_ID":" 3022217","UNIT_CONCEPT_ID":"8816","SQL_FILE":"concept_plausible_value_low.sql","CATEGORY":"Plausibility","SUBCATEGORY":"Atemporal","CONTEXT":"Verification","checkId":1676,"FAILED":0,"THRESHOLD_VALUE":5,"_row":"18.551"},{"NUM_VIOLATED_ROWS":0,"PCT_VIOLATED_ROWS":0,"NUM_DENOMINATOR_ROWS":0,"EXECUTION_TIME":"0.665978 secs","QUERY_TEXT":"\r\n/*********\r\nCONCEPT LEVEL check:\r\nPLAUSIBLE_VALUE_LOW - find any MEASUREMENT records that have VALUE_AS_NUMBER with non-null value < plausible low value\r\n\r\nParameters used in this template:\r\ncdmDatabaseSchema = cdm_ibm_mdcd_v993.dbo\r\nconceptId =  3022217\r\nunitConceptId = 8840\r\nplausibleValueLow =      0.000\r\n\r\n**********/\r\n\r\n\r\nSELECT num_violated_rows, CASE WHEN denominator.num_rows = 0 THEN 0 ELSE 1.0*num_violated_rows/denominator.num_rows END  AS pct_violated_rows, \r\n  denominator.num_rows as num_denominator_rows\r\nFROM\r\n(\r\n\tSELECT COUNT_BIG(*) AS num_violated_rows\r\n\tFROM\r\n\t(\r\n\t\tSELECT m.* \r\n\t\tFROM cdm_ibm_mdcd_v993.dbo.measurement m\r\n\t\t\r\n\t\tWHERE m.measurement_concept_id =  3022217\r\n\t\tAND m.unit_concept_id = 8840\r\n\t\tAND m.value_as_number IS NOT NULL\r\n\t\tAND m.value_as_number <      0.000\r\n\t) violated_rows\r\n) violated_row_count,\r\n( \r\n\tSELECT COUNT_BIG(*) AS num_rows\r\n\tFROM cdm_ibm_mdcd_v993.dbo.measurement m\r\n\t\r\n\tWHERE measurement_concept_id =  3022217\r\n\tAND unit_concept_id = 8840\r\n\tAND value_as_number IS NOT NULL\r\n) denominator\r\n;","CHECK_NAME":"plausibleValueLow","CHECK_LEVEL":"CONCEPT","CHECK_DESCRIPTION":"For the combination of CONCEPT_ID  3022217 (INR in Platelet poor plasma by Coagulation assay) and UNIT_CONCEPT_ID 8840 (milligram per deciliter), the number and percent of records that have a value less than      0.000.","CDM_TABLE_NAME":"MEASUREMENT","CDM_FIELD_NAME":"MEASUREMENT_CONCEPT_ID","CONCEPT_ID":" 3022217","UNIT_CONCEPT_ID":"8840","SQL_FILE":"concept_plausible_value_low.sql","CATEGORY":"Plausibility","SUBCATEGORY":"Atemporal","CONTEXT":"Verification","checkId":1677,"FAILED":0,"THRESHOLD_VALUE":5,"_row":"18.552"},{"NUM_VIOLATED_ROWS":0,"PCT_VIOLATED_ROWS":0,"NUM_DENOMINATOR_ROWS":0,"EXECUTION_TIME":"0.779972 secs","QUERY_TEXT":"\r\n/*********\r\nCONCEPT LEVEL check:\r\nPLAUSIBLE_VALUE_LOW - find any MEASUREMENT records that have VALUE_AS_NUMBER with non-null value < plausible low value\r\n\r\nParameters used in this template:\r\ncdmDatabaseSchema = cdm_ibm_mdcd_v993.dbo\r\nconceptId =  3022217\r\nunitConceptId = 9384\r\nplausibleValueLow =      0.000\r\n\r\n**********/\r\n\r\n\r\nSELECT num_violated_rows, CASE WHEN denominator.num_rows = 0 THEN 0 ELSE 1.0*num_violated_rows/denominator.num_rows END  AS pct_violated_rows, \r\n  denominator.num_rows as num_denominator_rows\r\nFROM\r\n(\r\n\tSELECT COUNT_BIG(*) AS num_violated_rows\r\n\tFROM\r\n\t(\r\n\t\tSELECT m.* \r\n\t\tFROM cdm_ibm_mdcd_v993.dbo.measurement m\r\n\t\t\r\n\t\tWHERE m.measurement_concept_id =  3022217\r\n\t\tAND m.unit_concept_id = 9384\r\n\t\tAND m.value_as_number IS NOT NULL\r\n\t\tAND m.value_as_number <      0.000\r\n\t) violated_rows\r\n) violated_row_count,\r\n( \r\n\tSELECT COUNT_BIG(*) AS num_rows\r\n\tFROM cdm_ibm_mdcd_v993.dbo.measurement m\r\n\t\r\n\tWHERE measurement_concept_id =  3022217\r\n\tAND unit_concept_id = 9384\r\n\tAND value_as_number IS NOT NULL\r\n) denominator\r\n;","CHECK_NAME":"plausibleValueLow","CHECK_LEVEL":"CONCEPT","CHECK_DESCRIPTION":"For the combination of CONCEPT_ID  3022217 (INR in Platelet poor plasma by Coagulation assay) and UNIT_CONCEPT_ID 9384 (point), the number and percent of records that have a value less than      0.000.","CDM_TABLE_NAME":"MEASUREMENT","CDM_FIELD_NAME":"MEASUREMENT_CONCEPT_ID","CONCEPT_ID":" 3022217","UNIT_CONCEPT_ID":"9384","SQL_FILE":"concept_plausible_value_low.sql","CATEGORY":"Plausibility","SUBCATEGORY":"Atemporal","CONTEXT":"Verification","checkId":1678,"FAILED":0,"THRESHOLD_VALUE":5,"_row":"18.553"},{"NUM_VIOLATED_ROWS":0,"PCT_VIOLATED_ROWS":0,"NUM_DENOMINATOR_ROWS":0,"EXECUTION_TIME":"1.279974 secs","QUERY_TEXT":"\r\n/*********\r\nCONCEPT LEVEL check:\r\nPLAUSIBLE_VALUE_LOW - find any MEASUREMENT records that have VALUE_AS_NUMBER with non-null value < plausible low value\r\n\r\nParameters used in this template:\r\ncdmDatabaseSchema = cdm_ibm_mdcd_v993.dbo\r\nconceptId =  3022217\r\nunitConceptId = 9529\r\nplausibleValueLow =      0.000\r\n\r\n**********/\r\n\r\n\r\nSELECT num_violated_rows, CASE WHEN denominator.num_rows = 0 THEN 0 ELSE 1.0*num_violated_rows/denominator.num_rows END  AS pct_violated_rows, \r\n  denominator.num_rows as num_denominator_rows\r\nFROM\r\n(\r\n\tSELECT COUNT_BIG(*) AS num_violated_rows\r\n\tFROM\r\n\t(\r\n\t\tSELECT m.* \r\n\t\tFROM cdm_ibm_mdcd_v993.dbo.measurement m\r\n\t\t\r\n\t\tWHERE m.measurement_concept_id =  3022217\r\n\t\tAND m.unit_concept_id = 9529\r\n\t\tAND m.value_as_number IS NOT NULL\r\n\t\tAND m.value_as_number <      0.000\r\n\t) violated_rows\r\n) violated_row_count,\r\n( \r\n\tSELECT COUNT_BIG(*) AS num_rows\r\n\tFROM cdm_ibm_mdcd_v993.dbo.measurement m\r\n\t\r\n\tWHERE measurement_concept_id =  3022217\r\n\tAND unit_concept_id = 9529\r\n\tAND value_as_number IS NOT NULL\r\n) denominator\r\n;","CHECK_NAME":"plausibleValueLow","CHECK_LEVEL":"CONCEPT","CHECK_DESCRIPTION":"For the combination of CONCEPT_ID  3022217 (INR in Platelet poor plasma by Coagulation assay) and UNIT_CONCEPT_ID 9529 (kilogram), the number and percent of records that have a value less than      0.000.","CDM_TABLE_NAME":"MEASUREMENT","CDM_FIELD_NAME":"MEASUREMENT_CONCEPT_ID","CONCEPT_ID":" 3022217","UNIT_CONCEPT_ID":"9529","SQL_FILE":"concept_plausible_value_low.sql","CATEGORY":"Plausibility","SUBCATEGORY":"Atemporal","CONTEXT":"Verification","checkId":1679,"FAILED":0,"THRESHOLD_VALUE":5,"_row":"18.554"},{"NUM_VIOLATED_ROWS":0,"PCT_VIOLATED_ROWS":0,"NUM_DENOMINATOR_ROWS":0,"EXECUTION_TIME":"1.978937 secs","QUERY_TEXT":"\r\n/*********\r\nCONCEPT LEVEL check:\r\nPLAUSIBLE_VALUE_LOW - find any MEASUREMENT records that have VALUE_AS_NUMBER with non-null value < plausible low value\r\n\r\nParameters used in this template:\r\ncdmDatabaseSchema = cdm_ibm_mdcd_v993.dbo\r\nconceptId =  3022217\r\nunitConceptId = 9593\r\nplausibleValueLow =      0.000\r\n\r\n**********/\r\n\r\n\r\nSELECT num_violated_rows, CASE WHEN denominator.num_rows = 0 THEN 0 ELSE 1.0*num_violated_rows/denominator.num_rows END  AS pct_violated_rows, \r\n  denominator.num_rows as num_denominator_rows\r\nFROM\r\n(\r\n\tSELECT COUNT_BIG(*) AS num_violated_rows\r\n\tFROM\r\n\t(\r\n\t\tSELECT m.* \r\n\t\tFROM cdm_ibm_mdcd_v993.dbo.measurement m\r\n\t\t\r\n\t\tWHERE m.measurement_concept_id =  3022217\r\n\t\tAND m.unit_concept_id = 9593\r\n\t\tAND m.value_as_number IS NOT NULL\r\n\t\tAND m.value_as_number <      0.000\r\n\t) violated_rows\r\n) violated_row_count,\r\n( \r\n\tSELECT COUNT_BIG(*) AS num_rows\r\n\tFROM cdm_ibm_mdcd_v993.dbo.measurement m\r\n\t\r\n\tWHERE measurement_concept_id =  3022217\r\n\tAND unit_concept_id = 9593\r\n\tAND value_as_number IS NOT NULL\r\n) denominator\r\n;","CHECK_NAME":"plausibleValueLow","CHECK_LEVEL":"CONCEPT","CHECK_DESCRIPTION":"For the combination of CONCEPT_ID  3022217 (INR in Platelet poor plasma by Coagulation assay) and UNIT_CONCEPT_ID 9593 (millisecond), the number and percent of records that have a value less than      0.000.","CDM_TABLE_NAME":"MEASUREMENT","CDM_FIELD_NAME":"MEASUREMENT_CONCEPT_ID","CONCEPT_ID":" 3022217","UNIT_CONCEPT_ID":"9593","SQL_FILE":"concept_plausible_value_low.sql","CATEGORY":"Plausibility","SUBCATEGORY":"Atemporal","CONTEXT":"Verification","checkId":1680,"FAILED":0,"THRESHOLD_VALUE":5,"_row":"18.555"},{"NUM_VIOLATED_ROWS":0,"PCT_VIOLATED_ROWS":0,"NUM_DENOMINATOR_ROWS":0,"EXECUTION_TIME":"3.720898 secs","QUERY_TEXT":"\r\n/*********\r\nCONCEPT LEVEL check:\r\nPLAUSIBLE_VALUE_LOW - find any MEASUREMENT records that have VALUE_AS_NUMBER with non-null value < plausible low value\r\n\r\nParameters used in this template:\r\ncdmDatabaseSchema = cdm_ibm_mdcd_v993.dbo\r\nconceptId =  3022217\r\nunitConceptId = 9624\r\nplausibleValueLow =      0.000\r\n\r\n**********/\r\n\r\n\r\nSELECT num_violated_rows, CASE WHEN denominator.num_rows = 0 THEN 0 ELSE 1.0*num_violated_rows/denominator.num_rows END  AS pct_violated_rows, \r\n  denominator.num_rows as num_denominator_rows\r\nFROM\r\n(\r\n\tSELECT COUNT_BIG(*) AS num_violated_rows\r\n\tFROM\r\n\t(\r\n\t\tSELECT m.* \r\n\t\tFROM cdm_ibm_mdcd_v993.dbo.measurement m\r\n\t\t\r\n\t\tWHERE m.measurement_concept_id =  3022217\r\n\t\tAND m.unit_concept_id = 9624\r\n\t\tAND m.value_as_number IS NOT NULL\r\n\t\tAND m.value_as_number <      0.000\r\n\t) violated_rows\r\n) violated_row_count,\r\n( \r\n\tSELECT COUNT_BIG(*) AS num_rows\r\n\tFROM cdm_ibm_mdcd_v993.dbo.measurement m\r\n\t\r\n\tWHERE measurement_concept_id =  3022217\r\n\tAND unit_concept_id = 9624\r\n\tAND value_as_number IS NOT NULL\r\n) denominator\r\n;","CHECK_NAME":"plausibleValueLow","CHECK_LEVEL":"CONCEPT","CHECK_DESCRIPTION":"For the combination of CONCEPT_ID  3022217 (INR in Platelet poor plasma by Coagulation assay) and UNIT_CONCEPT_ID 9624 (parsec), the number and percent of records that have a value less than      0.000.","CDM_TABLE_NAME":"MEASUREMENT","CDM_FIELD_NAME":"MEASUREMENT_CONCEPT_ID","CONCEPT_ID":" 3022217","UNIT_CONCEPT_ID":"9624","SQL_FILE":"concept_plausible_value_low.sql","CATEGORY":"Plausibility","SUBCATEGORY":"Atemporal","CONTEXT":"Verification","checkId":1681,"FAILED":0,"THRESHOLD_VALUE":5,"_row":"18.556"},{"NUM_VIOLATED_ROWS":0,"PCT_VIOLATED_ROWS":0,"NUM_DENOMINATOR_ROWS":0,"EXECUTION_TIME":"2.658935 secs","QUERY_TEXT":"\r\n/*********\r\nCONCEPT LEVEL check:\r\nPLAUSIBLE_VALUE_LOW - find any MEASUREMENT records that have VALUE_AS_NUMBER with non-null value < plausible low value\r\n\r\nParameters used in this template:\r\ncdmDatabaseSchema = cdm_ibm_mdcd_v993.dbo\r\nconceptId =  3022217\r\nunitConceptId = 9677\r\nplausibleValueLow =      0.000\r\n\r\n**********/\r\n\r\n\r\nSELECT num_violated_rows, CASE WHEN denominator.num_rows = 0 THEN 0 ELSE 1.0*num_violated_rows/denominator.num_rows END  AS pct_violated_rows, \r\n  denominator.num_rows as num_denominator_rows\r\nFROM\r\n(\r\n\tSELECT COUNT_BIG(*) AS num_violated_rows\r\n\tFROM\r\n\t(\r\n\t\tSELECT m.* \r\n\t\tFROM cdm_ibm_mdcd_v993.dbo.measurement m\r\n\t\t\r\n\t\tWHERE m.measurement_concept_id =  3022217\r\n\t\tAND m.unit_concept_id = 9677\r\n\t\tAND m.value_as_number IS NOT NULL\r\n\t\tAND m.value_as_number <      0.000\r\n\t) violated_rows\r\n) violated_row_count,\r\n( \r\n\tSELECT COUNT_BIG(*) AS num_rows\r\n\tFROM cdm_ibm_mdcd_v993.dbo.measurement m\r\n\t\r\n\tWHERE measurement_concept_id =  3022217\r\n\tAND unit_concept_id = 9677\r\n\tAND value_as_number IS NOT NULL\r\n) denominator\r\n;","CHECK_NAME":"plausibleValueLow","CHECK_LEVEL":"CONCEPT","CHECK_DESCRIPTION":"For the combination of CONCEPT_ID  3022217 (INR in Platelet poor plasma by Coagulation assay) and UNIT_CONCEPT_ID 9677 (volt), the number and percent of records that have a value less than      0.000.","CDM_TABLE_NAME":"MEASUREMENT","CDM_FIELD_NAME":"MEASUREMENT_CONCEPT_ID","CONCEPT_ID":" 3022217","UNIT_CONCEPT_ID":"9677","SQL_FILE":"concept_plausible_value_low.sql","CATEGORY":"Plausibility","SUBCATEGORY":"Atemporal","CONTEXT":"Verification","checkId":1682,"FAILED":0,"THRESHOLD_VALUE":5,"_row":"18.557"},{"NUM_VIOLATED_ROWS":0,"PCT_VIOLATED_ROWS":0,"NUM_DENOMINATOR_ROWS":0,"EXECUTION_TIME":"0.667977 secs","QUERY_TEXT":"\r\n/*********\r\nCONCEPT LEVEL check:\r\nPLAUSIBLE_VALUE_LOW - find any MEASUREMENT records that have VALUE_AS_NUMBER with non-null value < plausible low value\r\n\r\nParameters used in this template:\r\ncdmDatabaseSchema = cdm_ibm_mdcd_v993.dbo\r\nconceptId =  3022466\r\nunitConceptId = 8860\r\nplausibleValueLow =      0.000\r\n\r\n**********/\r\n\r\n\r\nSELECT num_violated_rows, CASE WHEN denominator.num_rows = 0 THEN 0 ELSE 1.0*num_violated_rows/denominator.num_rows END  AS pct_violated_rows, \r\n  denominator.num_rows as num_denominator_rows\r\nFROM\r\n(\r\n\tSELECT COUNT_BIG(*) AS num_violated_rows\r\n\tFROM\r\n\t(\r\n\t\tSELECT m.* \r\n\t\tFROM cdm_ibm_mdcd_v993.dbo.measurement m\r\n\t\t\r\n\t\tWHERE m.measurement_concept_id =  3022466\r\n\t\tAND m.unit_concept_id = 8860\r\n\t\tAND m.value_as_number IS NOT NULL\r\n\t\tAND m.value_as_number <      0.000\r\n\t) violated_rows\r\n) violated_row_count,\r\n( \r\n\tSELECT COUNT_BIG(*) AS num_rows\r\n\tFROM cdm_ibm_mdcd_v993.dbo.measurement m\r\n\t\r\n\tWHERE measurement_concept_id =  3022466\r\n\tAND unit_concept_id = 8860\r\n\tAND value_as_number IS NOT NULL\r\n) denominator\r\n;","CHECK_NAME":"plausibleValueLow","CHECK_LEVEL":"CONCEPT","CHECK_DESCRIPTION":"For the combination of CONCEPT_ID  3022466 (Insulin [Mass/volume] in Serum or Plasma) and UNIT_CONCEPT_ID 8860 (microunit per milliliter), the number and percent of records that have a value less than      0.000.","CDM_TABLE_NAME":"MEASUREMENT","CDM_FIELD_NAME":"MEASUREMENT_CONCEPT_ID","CONCEPT_ID":" 3022466","UNIT_CONCEPT_ID":"8860","SQL_FILE":"concept_plausible_value_low.sql","CATEGORY":"Plausibility","SUBCATEGORY":"Atemporal","CONTEXT":"Verification","checkId":1683,"FAILED":0,"THRESHOLD_VALUE":5,"_row":"18.558"},{"NUM_VIOLATED_ROWS":0,"PCT_VIOLATED_ROWS":0,"NUM_DENOMINATOR_ROWS":0,"EXECUTION_TIME":"0.705973 secs","QUERY_TEXT":"\r\n/*********\r\nCONCEPT LEVEL check:\r\nPLAUSIBLE_VALUE_LOW - find any MEASUREMENT records that have VALUE_AS_NUMBER with non-null value < plausible low value\r\n\r\nParameters used in this template:\r\ncdmDatabaseSchema = cdm_ibm_mdcd_v993.dbo\r\nconceptId =  3022521\r\nunitConceptId = 8588\r\nplausibleValueLow =      0.000\r\n\r\n**********/\r\n\r\n\r\nSELECT num_violated_rows, CASE WHEN denominator.num_rows = 0 THEN 0 ELSE 1.0*num_violated_rows/denominator.num_rows END  AS pct_violated_rows, \r\n  denominator.num_rows as num_denominator_rows\r\nFROM\r\n(\r\n\tSELECT COUNT_BIG(*) AS num_violated_rows\r\n\tFROM\r\n\t(\r\n\t\tSELECT m.* \r\n\t\tFROM cdm_ibm_mdcd_v993.dbo.measurement m\r\n\t\t\r\n\t\tWHERE m.measurement_concept_id =  3022521\r\n\t\tAND m.unit_concept_id = 8588\r\n\t\tAND m.value_as_number IS NOT NULL\r\n\t\tAND m.value_as_number <      0.000\r\n\t) violated_rows\r\n) violated_row_count,\r\n( \r\n\tSELECT COUNT_BIG(*) AS num_rows\r\n\tFROM cdm_ibm_mdcd_v993.dbo.measurement m\r\n\t\r\n\tWHERE measurement_concept_id =  3022521\r\n\tAND unit_concept_id = 8588\r\n\tAND value_as_number IS NOT NULL\r\n) denominator\r\n;","CHECK_NAME":"plausibleValueLow","CHECK_LEVEL":"CONCEPT","CHECK_DESCRIPTION":"For the combination of CONCEPT_ID  3022521 (Erythrocyte sedimentation rate by Wintrobe method) and UNIT_CONCEPT_ID 8588 (millimeter), the number and percent of records that have a value less than      0.000.","CDM_TABLE_NAME":"MEASUREMENT","CDM_FIELD_NAME":"MEASUREMENT_CONCEPT_ID","CONCEPT_ID":" 3022521","UNIT_CONCEPT_ID":"8588","SQL_FILE":"concept_plausible_value_low.sql","CATEGORY":"Plausibility","SUBCATEGORY":"Atemporal","CONTEXT":"Verification","checkId":1684,"FAILED":0,"THRESHOLD_VALUE":5,"_row":"18.559"},{"NUM_VIOLATED_ROWS":0,"PCT_VIOLATED_ROWS":0,"NUM_DENOMINATOR_ROWS":0,"EXECUTION_TIME":"0.660985 secs","QUERY_TEXT":"\r\n/*********\r\nCONCEPT LEVEL check:\r\nPLAUSIBLE_VALUE_LOW - find any MEASUREMENT records that have VALUE_AS_NUMBER with non-null value < plausible low value\r\n\r\nParameters used in this template:\r\ncdmDatabaseSchema = cdm_ibm_mdcd_v993.dbo\r\nconceptId =  3022521\r\nunitConceptId = 8752\r\nplausibleValueLow =      0.000\r\n\r\n**********/\r\n\r\n\r\nSELECT num_violated_rows, CASE WHEN denominator.num_rows = 0 THEN 0 ELSE 1.0*num_violated_rows/denominator.num_rows END  AS pct_violated_rows, \r\n  denominator.num_rows as num_denominator_rows\r\nFROM\r\n(\r\n\tSELECT COUNT_BIG(*) AS num_violated_rows\r\n\tFROM\r\n\t(\r\n\t\tSELECT m.* \r\n\t\tFROM cdm_ibm_mdcd_v993.dbo.measurement m\r\n\t\t\r\n\t\tWHERE m.measurement_concept_id =  3022521\r\n\t\tAND m.unit_concept_id = 8752\r\n\t\tAND m.value_as_number IS NOT NULL\r\n\t\tAND m.value_as_number <      0.000\r\n\t) violated_rows\r\n) violated_row_count,\r\n( \r\n\tSELECT COUNT_BIG(*) AS num_rows\r\n\tFROM cdm_ibm_mdcd_v993.dbo.measurement m\r\n\t\r\n\tWHERE measurement_concept_id =  3022521\r\n\tAND unit_concept_id = 8752\r\n\tAND value_as_number IS NOT NULL\r\n) denominator\r\n;","CHECK_NAME":"plausibleValueLow","CHECK_LEVEL":"CONCEPT","CHECK_DESCRIPTION":"For the combination of CONCEPT_ID  3022521 (Erythrocyte sedimentation rate by Wintrobe method) and UNIT_CONCEPT_ID 8752 (millimeter per hour), the number and percent of records that have a value less than      0.000.","CDM_TABLE_NAME":"MEASUREMENT","CDM_FIELD_NAME":"MEASUREMENT_CONCEPT_ID","CONCEPT_ID":" 3022521","UNIT_CONCEPT_ID":"8752","SQL_FILE":"concept_plausible_value_low.sql","CATEGORY":"Plausibility","SUBCATEGORY":"Atemporal","CONTEXT":"Verification","checkId":1685,"FAILED":0,"THRESHOLD_VALUE":5,"_row":"18.560"},{"NUM_VIOLATED_ROWS":0,"PCT_VIOLATED_ROWS":0,"NUM_DENOMINATOR_ROWS":0,"EXECUTION_TIME":"0.790976 secs","QUERY_TEXT":"\r\n/*********\r\nCONCEPT LEVEL check:\r\nPLAUSIBLE_VALUE_LOW - find any MEASUREMENT records that have VALUE_AS_NUMBER with non-null value < plausible low value\r\n\r\nParameters used in this template:\r\ncdmDatabaseSchema = cdm_ibm_mdcd_v993.dbo\r\nconceptId =  3022548\r\nunitConceptId = 8840\r\nplausibleValueLow =      1.000\r\n\r\n**********/\r\n\r\n\r\nSELECT num_violated_rows, CASE WHEN denominator.num_rows = 0 THEN 0 ELSE 1.0*num_violated_rows/denominator.num_rows END  AS pct_violated_rows, \r\n  denominator.num_rows as num_denominator_rows\r\nFROM\r\n(\r\n\tSELECT COUNT_BIG(*) AS num_violated_rows\r\n\tFROM\r\n\t(\r\n\t\tSELECT m.* \r\n\t\tFROM cdm_ibm_mdcd_v993.dbo.measurement m\r\n\t\t\r\n\t\tWHERE m.measurement_concept_id =  3022548\r\n\t\tAND m.unit_concept_id = 8840\r\n\t\tAND m.value_as_number IS NOT NULL\r\n\t\tAND m.value_as_number <      1.000\r\n\t) violated_rows\r\n) violated_row_count,\r\n( \r\n\tSELECT COUNT_BIG(*) AS num_rows\r\n\tFROM cdm_ibm_mdcd_v993.dbo.measurement m\r\n\t\r\n\tWHERE measurement_concept_id =  3022548\r\n\tAND unit_concept_id = 8840\r\n\tAND value_as_number IS NOT NULL\r\n) denominator\r\n;","CHECK_NAME":"plausibleValueLow","CHECK_LEVEL":"CONCEPT","CHECK_DESCRIPTION":"For the combination of CONCEPT_ID  3022548 (Glucose [Mass/volume] in Cerebral spinal fluid) and UNIT_CONCEPT_ID 8840 (milligram per deciliter), the number and percent of records that have a value less than      1.000.","CDM_TABLE_NAME":"MEASUREMENT","CDM_FIELD_NAME":"MEASUREMENT_CONCEPT_ID","CONCEPT_ID":" 3022548","UNIT_CONCEPT_ID":"8840","SQL_FILE":"concept_plausible_value_low.sql","CATEGORY":"Plausibility","SUBCATEGORY":"Atemporal","CONTEXT":"Verification","checkId":1686,"FAILED":0,"THRESHOLD_VALUE":5,"_row":"18.561"},{"NUM_VIOLATED_ROWS":0,"PCT_VIOLATED_ROWS":0,"NUM_DENOMINATOR_ROWS":0,"EXECUTION_TIME":"1.899940 secs","QUERY_TEXT":"\r\n/*********\r\nCONCEPT LEVEL check:\r\nPLAUSIBLE_VALUE_LOW - find any MEASUREMENT records that have VALUE_AS_NUMBER with non-null value < plausible low value\r\n\r\nParameters used in this template:\r\ncdmDatabaseSchema = cdm_ibm_mdcd_v993.dbo\r\nconceptId =  3022616\r\nunitConceptId = 8751\r\nplausibleValueLow =      0.000\r\n\r\n**********/\r\n\r\n\r\nSELECT num_violated_rows, CASE WHEN denominator.num_rows = 0 THEN 0 ELSE 1.0*num_violated_rows/denominator.num_rows END  AS pct_violated_rows, \r\n  denominator.num_rows as num_denominator_rows\r\nFROM\r\n(\r\n\tSELECT COUNT_BIG(*) AS num_violated_rows\r\n\tFROM\r\n\t(\r\n\t\tSELECT m.* \r\n\t\tFROM cdm_ibm_mdcd_v993.dbo.measurement m\r\n\t\t\r\n\t\tWHERE m.measurement_concept_id =  3022616\r\n\t\tAND m.unit_concept_id = 8751\r\n\t\tAND m.value_as_number IS NOT NULL\r\n\t\tAND m.value_as_number <      0.000\r\n\t) violated_rows\r\n) violated_row_count,\r\n( \r\n\tSELECT COUNT_BIG(*) AS num_rows\r\n\tFROM cdm_ibm_mdcd_v993.dbo.measurement m\r\n\t\r\n\tWHERE measurement_concept_id =  3022616\r\n\tAND unit_concept_id = 8751\r\n\tAND value_as_number IS NOT NULL\r\n) denominator\r\n;","CHECK_NAME":"plausibleValueLow","CHECK_LEVEL":"CONCEPT","CHECK_DESCRIPTION":"For the combination of CONCEPT_ID  3022616 (Phenytoin [Mass/volume] in Serum or Plasma) and UNIT_CONCEPT_ID 8751 (milligram per liter), the number and percent of records that have a value less than      0.000.","CDM_TABLE_NAME":"MEASUREMENT","CDM_FIELD_NAME":"MEASUREMENT_CONCEPT_ID","CONCEPT_ID":" 3022616","UNIT_CONCEPT_ID":"8751","SQL_FILE":"concept_plausible_value_low.sql","CATEGORY":"Plausibility","SUBCATEGORY":"Atemporal","CONTEXT":"Verification","checkId":1687,"FAILED":0,"THRESHOLD_VALUE":5,"_row":"18.562"},{"NUM_VIOLATED_ROWS":0,"PCT_VIOLATED_ROWS":0,"NUM_DENOMINATOR_ROWS":0,"EXECUTION_TIME":"0.529976 secs","QUERY_TEXT":"\r\n/*********\r\nCONCEPT LEVEL check:\r\nPLAUSIBLE_VALUE_LOW - find any MEASUREMENT records that have VALUE_AS_NUMBER with non-null value < plausible low value\r\n\r\nParameters used in this template:\r\ncdmDatabaseSchema = cdm_ibm_mdcd_v993.dbo\r\nconceptId =  3022616\r\nunitConceptId = 8859\r\nplausibleValueLow =      0.000\r\n\r\n**********/\r\n\r\n\r\nSELECT num_violated_rows, CASE WHEN denominator.num_rows = 0 THEN 0 ELSE 1.0*num_violated_rows/denominator.num_rows END  AS pct_violated_rows, \r\n  denominator.num_rows as num_denominator_rows\r\nFROM\r\n(\r\n\tSELECT COUNT_BIG(*) AS num_violated_rows\r\n\tFROM\r\n\t(\r\n\t\tSELECT m.* \r\n\t\tFROM cdm_ibm_mdcd_v993.dbo.measurement m\r\n\t\t\r\n\t\tWHERE m.measurement_concept_id =  3022616\r\n\t\tAND m.unit_concept_id = 8859\r\n\t\tAND m.value_as_number IS NOT NULL\r\n\t\tAND m.value_as_number <      0.000\r\n\t) violated_rows\r\n) violated_row_count,\r\n( \r\n\tSELECT COUNT_BIG(*) AS num_rows\r\n\tFROM cdm_ibm_mdcd_v993.dbo.measurement m\r\n\t\r\n\tWHERE measurement_concept_id =  3022616\r\n\tAND unit_concept_id = 8859\r\n\tAND value_as_number IS NOT NULL\r\n) denominator\r\n;","CHECK_NAME":"plausibleValueLow","CHECK_LEVEL":"CONCEPT","CHECK_DESCRIPTION":"For the combination of CONCEPT_ID  3022616 (Phenytoin [Mass/volume] in Serum or Plasma) and UNIT_CONCEPT_ID 8859 (microgram per milliliter), the number and percent of records that have a value less than      0.000.","CDM_TABLE_NAME":"MEASUREMENT","CDM_FIELD_NAME":"MEASUREMENT_CONCEPT_ID","CONCEPT_ID":" 3022616","UNIT_CONCEPT_ID":"8859","SQL_FILE":"concept_plausible_value_low.sql","CATEGORY":"Plausibility","SUBCATEGORY":"Atemporal","CONTEXT":"Verification","checkId":1688,"FAILED":0,"THRESHOLD_VALUE":5,"_row":"18.563"},{"NUM_VIOLATED_ROWS":0,"PCT_VIOLATED_ROWS":0,"NUM_DENOMINATOR_ROWS":0,"EXECUTION_TIME":"0.611987 secs","QUERY_TEXT":"\r\n/*********\r\nCONCEPT LEVEL check:\r\nPLAUSIBLE_VALUE_LOW - find any MEASUREMENT records that have VALUE_AS_NUMBER with non-null value < plausible low value\r\n\r\nParameters used in this template:\r\ncdmDatabaseSchema = cdm_ibm_mdcd_v993.dbo\r\nconceptId =  3022709\r\nunitConceptId = 8848\r\nplausibleValueLow =      1.000\r\n\r\n**********/\r\n\r\n\r\nSELECT num_violated_rows, CASE WHEN denominator.num_rows = 0 THEN 0 ELSE 1.0*num_violated_rows/denominator.num_rows END  AS pct_violated_rows, \r\n  denominator.num_rows as num_denominator_rows\r\nFROM\r\n(\r\n\tSELECT COUNT_BIG(*) AS num_violated_rows\r\n\tFROM\r\n\t(\r\n\t\tSELECT m.* \r\n\t\tFROM cdm_ibm_mdcd_v993.dbo.measurement m\r\n\t\t\r\n\t\tWHERE m.measurement_concept_id =  3022709\r\n\t\tAND m.unit_concept_id = 8848\r\n\t\tAND m.value_as_number IS NOT NULL\r\n\t\tAND m.value_as_number <      1.000\r\n\t) violated_rows\r\n) violated_row_count,\r\n( \r\n\tSELECT COUNT_BIG(*) AS num_rows\r\n\tFROM cdm_ibm_mdcd_v993.dbo.measurement m\r\n\t\r\n\tWHERE measurement_concept_id =  3022709\r\n\tAND unit_concept_id = 8848\r\n\tAND value_as_number IS NOT NULL\r\n) denominator\r\n;","CHECK_NAME":"plausibleValueLow","CHECK_LEVEL":"CONCEPT","CHECK_DESCRIPTION":"For the combination of CONCEPT_ID  3022709 (Promyelocytes [#/volume] in Blood) and UNIT_CONCEPT_ID 8848 (thousand per microliter), the number and percent of records that have a value less than      1.000.","CDM_TABLE_NAME":"MEASUREMENT","CDM_FIELD_NAME":"MEASUREMENT_CONCEPT_ID","CONCEPT_ID":" 3022709","UNIT_CONCEPT_ID":"8848","SQL_FILE":"concept_plausible_value_low.sql","CATEGORY":"Plausibility","SUBCATEGORY":"Atemporal","CONTEXT":"Verification","checkId":1689,"FAILED":0,"THRESHOLD_VALUE":5,"_row":"18.564"},{"NUM_VIOLATED_ROWS":0,"PCT_VIOLATED_ROWS":0,"NUM_DENOMINATOR_ROWS":0,"EXECUTION_TIME":"0.629974 secs","QUERY_TEXT":"\r\n/*********\r\nCONCEPT LEVEL check:\r\nPLAUSIBLE_VALUE_LOW - find any MEASUREMENT records that have VALUE_AS_NUMBER with non-null value < plausible low value\r\n\r\nParameters used in this template:\r\ncdmDatabaseSchema = cdm_ibm_mdcd_v993.dbo\r\nconceptId =  3022756\r\nunitConceptId = 8636\r\nplausibleValueLow =      1.000\r\n\r\n**********/\r\n\r\n\r\nSELECT num_violated_rows, CASE WHEN denominator.num_rows = 0 THEN 0 ELSE 1.0*num_violated_rows/denominator.num_rows END  AS pct_violated_rows, \r\n  denominator.num_rows as num_denominator_rows\r\nFROM\r\n(\r\n\tSELECT COUNT_BIG(*) AS num_violated_rows\r\n\tFROM\r\n\t(\r\n\t\tSELECT m.* \r\n\t\tFROM cdm_ibm_mdcd_v993.dbo.measurement m\r\n\t\t\r\n\t\tWHERE m.measurement_concept_id =  3022756\r\n\t\tAND m.unit_concept_id = 8636\r\n\t\tAND m.value_as_number IS NOT NULL\r\n\t\tAND m.value_as_number <      1.000\r\n\t) violated_rows\r\n) violated_row_count,\r\n( \r\n\tSELECT COUNT_BIG(*) AS num_rows\r\n\tFROM cdm_ibm_mdcd_v993.dbo.measurement m\r\n\t\r\n\tWHERE measurement_concept_id =  3022756\r\n\tAND unit_concept_id = 8636\r\n\tAND value_as_number IS NOT NULL\r\n) denominator\r\n;","CHECK_NAME":"plausibleValueLow","CHECK_LEVEL":"CONCEPT","CHECK_DESCRIPTION":"For the combination of CONCEPT_ID  3022756 (Ceruloplasmin [Mass/volume] in Serum or Plasma) and UNIT_CONCEPT_ID 8636 (gram per liter), the number and percent of records that have a value less than      1.000.","CDM_TABLE_NAME":"MEASUREMENT","CDM_FIELD_NAME":"MEASUREMENT_CONCEPT_ID","CONCEPT_ID":" 3022756","UNIT_CONCEPT_ID":"8636","SQL_FILE":"concept_plausible_value_low.sql","CATEGORY":"Plausibility","SUBCATEGORY":"Atemporal","CONTEXT":"Verification","checkId":1690,"FAILED":0,"THRESHOLD_VALUE":5,"_row":"18.565"},{"NUM_VIOLATED_ROWS":0,"PCT_VIOLATED_ROWS":0,"NUM_DENOMINATOR_ROWS":0,"EXECUTION_TIME":"1.307975 secs","QUERY_TEXT":"\r\n/*********\r\nCONCEPT LEVEL check:\r\nPLAUSIBLE_VALUE_LOW - find any MEASUREMENT records that have VALUE_AS_NUMBER with non-null value < plausible low value\r\n\r\nParameters used in this template:\r\ncdmDatabaseSchema = cdm_ibm_mdcd_v993.dbo\r\nconceptId =  3022756\r\nunitConceptId = 8749\r\nplausibleValueLow =    164.000\r\n\r\n**********/\r\n\r\n\r\nSELECT num_violated_rows, CASE WHEN denominator.num_rows = 0 THEN 0 ELSE 1.0*num_violated_rows/denominator.num_rows END  AS pct_violated_rows, \r\n  denominator.num_rows as num_denominator_rows\r\nFROM\r\n(\r\n\tSELECT COUNT_BIG(*) AS num_violated_rows\r\n\tFROM\r\n\t(\r\n\t\tSELECT m.* \r\n\t\tFROM cdm_ibm_mdcd_v993.dbo.measurement m\r\n\t\t\r\n\t\tWHERE m.measurement_concept_id =  3022756\r\n\t\tAND m.unit_concept_id = 8749\r\n\t\tAND m.value_as_number IS NOT NULL\r\n\t\tAND m.value_as_number <    164.000\r\n\t) violated_rows\r\n) violated_row_count,\r\n( \r\n\tSELECT COUNT_BIG(*) AS num_rows\r\n\tFROM cdm_ibm_mdcd_v993.dbo.measurement m\r\n\t\r\n\tWHERE measurement_concept_id =  3022756\r\n\tAND unit_concept_id = 8749\r\n\tAND value_as_number IS NOT NULL\r\n) denominator\r\n;","CHECK_NAME":"plausibleValueLow","CHECK_LEVEL":"CONCEPT","CHECK_DESCRIPTION":"For the combination of CONCEPT_ID  3022756 (Ceruloplasmin [Mass/volume] in Serum or Plasma) and UNIT_CONCEPT_ID 8749 (micromole per liter), the number and percent of records that have a value less than    164.000.","CDM_TABLE_NAME":"MEASUREMENT","CDM_FIELD_NAME":"MEASUREMENT_CONCEPT_ID","CONCEPT_ID":" 3022756","UNIT_CONCEPT_ID":"8749","SQL_FILE":"concept_plausible_value_low.sql","CATEGORY":"Plausibility","SUBCATEGORY":"Atemporal","CONTEXT":"Verification","checkId":1691,"FAILED":0,"THRESHOLD_VALUE":5,"_row":"18.566"},{"NUM_VIOLATED_ROWS":0,"PCT_VIOLATED_ROWS":0,"NUM_DENOMINATOR_ROWS":0,"EXECUTION_TIME":"5.338852 secs","QUERY_TEXT":"\r\n/*********\r\nCONCEPT LEVEL check:\r\nPLAUSIBLE_VALUE_LOW - find any MEASUREMENT records that have VALUE_AS_NUMBER with non-null value < plausible low value\r\n\r\nParameters used in this template:\r\ncdmDatabaseSchema = cdm_ibm_mdcd_v993.dbo\r\nconceptId =  3022756\r\nunitConceptId = 8751\r\nplausibleValueLow =    121.000\r\n\r\n**********/\r\n\r\n\r\nSELECT num_violated_rows, CASE WHEN denominator.num_rows = 0 THEN 0 ELSE 1.0*num_violated_rows/denominator.num_rows END  AS pct_violated_rows, \r\n  denominator.num_rows as num_denominator_rows\r\nFROM\r\n(\r\n\tSELECT COUNT_BIG(*) AS num_violated_rows\r\n\tFROM\r\n\t(\r\n\t\tSELECT m.* \r\n\t\tFROM cdm_ibm_mdcd_v993.dbo.measurement m\r\n\t\t\r\n\t\tWHERE m.measurement_concept_id =  3022756\r\n\t\tAND m.unit_concept_id = 8751\r\n\t\tAND m.value_as_number IS NOT NULL\r\n\t\tAND m.value_as_number <    121.000\r\n\t) violated_rows\r\n) violated_row_count,\r\n( \r\n\tSELECT COUNT_BIG(*) AS num_rows\r\n\tFROM cdm_ibm_mdcd_v993.dbo.measurement m\r\n\t\r\n\tWHERE measurement_concept_id =  3022756\r\n\tAND unit_concept_id = 8751\r\n\tAND value_as_number IS NOT NULL\r\n) denominator\r\n;","CHECK_NAME":"plausibleValueLow","CHECK_LEVEL":"CONCEPT","CHECK_DESCRIPTION":"For the combination of CONCEPT_ID  3022756 (Ceruloplasmin [Mass/volume] in Serum or Plasma) and UNIT_CONCEPT_ID 8751 (milligram per liter), the number and percent of records that have a value less than    121.000.","CDM_TABLE_NAME":"MEASUREMENT","CDM_FIELD_NAME":"MEASUREMENT_CONCEPT_ID","CONCEPT_ID":" 3022756","UNIT_CONCEPT_ID":"8751","SQL_FILE":"concept_plausible_value_low.sql","CATEGORY":"Plausibility","SUBCATEGORY":"Atemporal","CONTEXT":"Verification","checkId":1692,"FAILED":0,"THRESHOLD_VALUE":5,"_row":"18.567"},{"NUM_VIOLATED_ROWS":0,"PCT_VIOLATED_ROWS":0,"NUM_DENOMINATOR_ROWS":0,"EXECUTION_TIME":"3.585911 secs","QUERY_TEXT":"\r\n/*********\r\nCONCEPT LEVEL check:\r\nPLAUSIBLE_VALUE_LOW - find any MEASUREMENT records that have VALUE_AS_NUMBER with non-null value < plausible low value\r\n\r\nParameters used in this template:\r\ncdmDatabaseSchema = cdm_ibm_mdcd_v993.dbo\r\nconceptId =  3022756\r\nunitConceptId = 8840\r\nplausibleValueLow =     19.000\r\n\r\n**********/\r\n\r\n\r\nSELECT num_violated_rows, CASE WHEN denominator.num_rows = 0 THEN 0 ELSE 1.0*num_violated_rows/denominator.num_rows END  AS pct_violated_rows, \r\n  denominator.num_rows as num_denominator_rows\r\nFROM\r\n(\r\n\tSELECT COUNT_BIG(*) AS num_violated_rows\r\n\tFROM\r\n\t(\r\n\t\tSELECT m.* \r\n\t\tFROM cdm_ibm_mdcd_v993.dbo.measurement m\r\n\t\t\r\n\t\tWHERE m.measurement_concept_id =  3022756\r\n\t\tAND m.unit_concept_id = 8840\r\n\t\tAND m.value_as_number IS NOT NULL\r\n\t\tAND m.value_as_number <     19.000\r\n\t) violated_rows\r\n) violated_row_count,\r\n( \r\n\tSELECT COUNT_BIG(*) AS num_rows\r\n\tFROM cdm_ibm_mdcd_v993.dbo.measurement m\r\n\t\r\n\tWHERE measurement_concept_id =  3022756\r\n\tAND unit_concept_id = 8840\r\n\tAND value_as_number IS NOT NULL\r\n) denominator\r\n;","CHECK_NAME":"plausibleValueLow","CHECK_LEVEL":"CONCEPT","CHECK_DESCRIPTION":"For the combination of CONCEPT_ID  3022756 (Ceruloplasmin [Mass/volume] in Serum or Plasma) and UNIT_CONCEPT_ID 8840 (milligram per deciliter), the number and percent of records that have a value less than     19.000.","CDM_TABLE_NAME":"MEASUREMENT","CDM_FIELD_NAME":"MEASUREMENT_CONCEPT_ID","CONCEPT_ID":" 3022756","UNIT_CONCEPT_ID":"8840","SQL_FILE":"concept_plausible_value_low.sql","CATEGORY":"Plausibility","SUBCATEGORY":"Atemporal","CONTEXT":"Verification","checkId":1693,"FAILED":0,"THRESHOLD_VALUE":5,"_row":"18.568"},{"NUM_VIOLATED_ROWS":0,"PCT_VIOLATED_ROWS":0,"NUM_DENOMINATOR_ROWS":0,"EXECUTION_TIME":"4.308882 secs","QUERY_TEXT":"\r\n/*********\r\nCONCEPT LEVEL check:\r\nPLAUSIBLE_VALUE_LOW - find any MEASUREMENT records that have VALUE_AS_NUMBER with non-null value < plausible low value\r\n\r\nParameters used in this template:\r\ncdmDatabaseSchema = cdm_ibm_mdcd_v993.dbo\r\nconceptId =  3022826\r\nunitConceptId = 8723\r\nplausibleValueLow =      0.001\r\n\r\n**********/\r\n\r\n\r\nSELECT num_violated_rows, CASE WHEN denominator.num_rows = 0 THEN 0 ELSE 1.0*num_violated_rows/denominator.num_rows END  AS pct_violated_rows, \r\n  denominator.num_rows as num_denominator_rows\r\nFROM\r\n(\r\n\tSELECT COUNT_BIG(*) AS num_violated_rows\r\n\tFROM\r\n\t(\r\n\t\tSELECT m.* \r\n\t\tFROM cdm_ibm_mdcd_v993.dbo.measurement m\r\n\t\t\r\n\t\tWHERE m.measurement_concept_id =  3022826\r\n\t\tAND m.unit_concept_id = 8723\r\n\t\tAND m.value_as_number IS NOT NULL\r\n\t\tAND m.value_as_number <      0.001\r\n\t) violated_rows\r\n) violated_row_count,\r\n( \r\n\tSELECT COUNT_BIG(*) AS num_rows\r\n\tFROM cdm_ibm_mdcd_v993.dbo.measurement m\r\n\t\r\n\tWHERE measurement_concept_id =  3022826\r\n\tAND unit_concept_id = 8723\r\n\tAND value_as_number IS NOT NULL\r\n) denominator\r\n;","CHECK_NAME":"plausibleValueLow","CHECK_LEVEL":"CONCEPT","CHECK_DESCRIPTION":"For the combination of CONCEPT_ID  3022826 (Microalbumin/Creatinine [Ratio] in Urine) and UNIT_CONCEPT_ID 8723 (milligram per gram), the number and percent of records that have a value less than      0.001.","CDM_TABLE_NAME":"MEASUREMENT","CDM_FIELD_NAME":"MEASUREMENT_CONCEPT_ID","CONCEPT_ID":" 3022826","UNIT_CONCEPT_ID":"8723","SQL_FILE":"concept_plausible_value_low.sql","CATEGORY":"Plausibility","SUBCATEGORY":"Atemporal","CONTEXT":"Verification","checkId":1694,"FAILED":0,"THRESHOLD_VALUE":5,"_row":"18.569"},{"NUM_VIOLATED_ROWS":0,"PCT_VIOLATED_ROWS":0,"NUM_DENOMINATOR_ROWS":0,"EXECUTION_TIME":"1.401963 secs","QUERY_TEXT":"\r\n/*********\r\nCONCEPT LEVEL check:\r\nPLAUSIBLE_VALUE_LOW - find any MEASUREMENT records that have VALUE_AS_NUMBER with non-null value < plausible low value\r\n\r\nParameters used in this template:\r\ncdmDatabaseSchema = cdm_ibm_mdcd_v993.dbo\r\nconceptId =  3022826\r\nunitConceptId = 8838\r\nplausibleValueLow =      0.001\r\n\r\n**********/\r\n\r\n\r\nSELECT num_violated_rows, CASE WHEN denominator.num_rows = 0 THEN 0 ELSE 1.0*num_violated_rows/denominator.num_rows END  AS pct_violated_rows, \r\n  denominator.num_rows as num_denominator_rows\r\nFROM\r\n(\r\n\tSELECT COUNT_BIG(*) AS num_violated_rows\r\n\tFROM\r\n\t(\r\n\t\tSELECT m.* \r\n\t\tFROM cdm_ibm_mdcd_v993.dbo.measurement m\r\n\t\t\r\n\t\tWHERE m.measurement_concept_id =  3022826\r\n\t\tAND m.unit_concept_id = 8838\r\n\t\tAND m.value_as_number IS NOT NULL\r\n\t\tAND m.value_as_number <      0.001\r\n\t) violated_rows\r\n) violated_row_count,\r\n( \r\n\tSELECT COUNT_BIG(*) AS num_rows\r\n\tFROM cdm_ibm_mdcd_v993.dbo.measurement m\r\n\t\r\n\tWHERE measurement_concept_id =  3022826\r\n\tAND unit_concept_id = 8838\r\n\tAND value_as_number IS NOT NULL\r\n) denominator\r\n;","CHECK_NAME":"plausibleValueLow","CHECK_LEVEL":"CONCEPT","CHECK_DESCRIPTION":"For the combination of CONCEPT_ID  3022826 (Microalbumin/Creatinine [Ratio] in Urine) and UNIT_CONCEPT_ID 8838 (microgram per milligram), the number and percent of records that have a value less than      0.001.","CDM_TABLE_NAME":"MEASUREMENT","CDM_FIELD_NAME":"MEASUREMENT_CONCEPT_ID","CONCEPT_ID":" 3022826","UNIT_CONCEPT_ID":"8838","SQL_FILE":"concept_plausible_value_low.sql","CATEGORY":"Plausibility","SUBCATEGORY":"Atemporal","CONTEXT":"Verification","checkId":1695,"FAILED":0,"THRESHOLD_VALUE":5,"_row":"18.570"},{"NUM_VIOLATED_ROWS":0,"PCT_VIOLATED_ROWS":0,"NUM_DENOMINATOR_ROWS":0,"EXECUTION_TIME":"4.953883 secs","QUERY_TEXT":"\r\n/*********\r\nCONCEPT LEVEL check:\r\nPLAUSIBLE_VALUE_LOW - find any MEASUREMENT records that have VALUE_AS_NUMBER with non-null value < plausible low value\r\n\r\nParameters used in this template:\r\ncdmDatabaseSchema = cdm_ibm_mdcd_v993.dbo\r\nconceptId =  3022826\r\nunitConceptId = 9075\r\nplausibleValueLow =      0.001\r\n\r\n**********/\r\n\r\n\r\nSELECT num_violated_rows, CASE WHEN denominator.num_rows = 0 THEN 0 ELSE 1.0*num_violated_rows/denominator.num_rows END  AS pct_violated_rows, \r\n  denominator.num_rows as num_denominator_rows\r\nFROM\r\n(\r\n\tSELECT COUNT_BIG(*) AS num_violated_rows\r\n\tFROM\r\n\t(\r\n\t\tSELECT m.* \r\n\t\tFROM cdm_ibm_mdcd_v993.dbo.measurement m\r\n\t\t\r\n\t\tWHERE m.measurement_concept_id =  3022826\r\n\t\tAND m.unit_concept_id = 9075\r\n\t\tAND m.value_as_number IS NOT NULL\r\n\t\tAND m.value_as_number <      0.001\r\n\t) violated_rows\r\n) violated_row_count,\r\n( \r\n\tSELECT COUNT_BIG(*) AS num_rows\r\n\tFROM cdm_ibm_mdcd_v993.dbo.measurement m\r\n\t\r\n\tWHERE measurement_concept_id =  3022826\r\n\tAND unit_concept_id = 9075\r\n\tAND value_as_number IS NOT NULL\r\n) denominator\r\n;","CHECK_NAME":"plausibleValueLow","CHECK_LEVEL":"CONCEPT","CHECK_DESCRIPTION":"For the combination of CONCEPT_ID  3022826 (Microalbumin/Creatinine [Ratio] in Urine) and UNIT_CONCEPT_ID 9075 (milligram per millimole of creatinine), the number and percent of records that have a value less than      0.001.","CDM_TABLE_NAME":"MEASUREMENT","CDM_FIELD_NAME":"MEASUREMENT_CONCEPT_ID","CONCEPT_ID":" 3022826","UNIT_CONCEPT_ID":"9075","SQL_FILE":"concept_plausible_value_low.sql","CATEGORY":"Plausibility","SUBCATEGORY":"Atemporal","CONTEXT":"Verification","checkId":1696,"FAILED":0,"THRESHOLD_VALUE":5,"_row":"18.571"},{"NUM_VIOLATED_ROWS":0,"PCT_VIOLATED_ROWS":0,"NUM_DENOMINATOR_ROWS":0,"EXECUTION_TIME":"2.886901 secs","QUERY_TEXT":"\r\n/*********\r\nCONCEPT LEVEL check:\r\nPLAUSIBLE_VALUE_LOW - find any MEASUREMENT records that have VALUE_AS_NUMBER with non-null value < plausible low value\r\n\r\nParameters used in this template:\r\ncdmDatabaseSchema = cdm_ibm_mdcd_v993.dbo\r\nconceptId =  3022914\r\nunitConceptId = 8763\r\nplausibleValueLow =      1.000\r\n\r\n**********/\r\n\r\n\r\nSELECT num_violated_rows, CASE WHEN denominator.num_rows = 0 THEN 0 ELSE 1.0*num_violated_rows/denominator.num_rows END  AS pct_violated_rows, \r\n  denominator.num_rows as num_denominator_rows\r\nFROM\r\n(\r\n\tSELECT COUNT_BIG(*) AS num_violated_rows\r\n\tFROM\r\n\t(\r\n\t\tSELECT m.* \r\n\t\tFROM cdm_ibm_mdcd_v993.dbo.measurement m\r\n\t\t\r\n\t\tWHERE m.measurement_concept_id =  3022914\r\n\t\tAND m.unit_concept_id = 8763\r\n\t\tAND m.value_as_number IS NOT NULL\r\n\t\tAND m.value_as_number <      1.000\r\n\t) violated_rows\r\n) violated_row_count,\r\n( \r\n\tSELECT COUNT_BIG(*) AS num_rows\r\n\tFROM cdm_ibm_mdcd_v993.dbo.measurement m\r\n\t\r\n\tWHERE measurement_concept_id =  3022914\r\n\tAND unit_concept_id = 8763\r\n\tAND value_as_number IS NOT NULL\r\n) denominator\r\n;","CHECK_NAME":"plausibleValueLow","CHECK_LEVEL":"CONCEPT","CHECK_DESCRIPTION":"For the combination of CONCEPT_ID  3022914 (Cancer Ag 19-9 [Units/volume] in Serum or Plasma) and UNIT_CONCEPT_ID 8763 (unit per milliliter), the number and percent of records that have a value less than      1.000.","CDM_TABLE_NAME":"MEASUREMENT","CDM_FIELD_NAME":"MEASUREMENT_CONCEPT_ID","CONCEPT_ID":" 3022914","UNIT_CONCEPT_ID":"8763","SQL_FILE":"concept_plausible_value_low.sql","CATEGORY":"Plausibility","SUBCATEGORY":"Atemporal","CONTEXT":"Verification","checkId":1697,"FAILED":0,"THRESHOLD_VALUE":5,"_row":"18.572"},{"NUM_VIOLATED_ROWS":0,"PCT_VIOLATED_ROWS":0,"NUM_DENOMINATOR_ROWS":0,"EXECUTION_TIME":"2.997887 secs","QUERY_TEXT":"\r\n/*********\r\nCONCEPT LEVEL check:\r\nPLAUSIBLE_VALUE_LOW - find any MEASUREMENT records that have VALUE_AS_NUMBER with non-null value < plausible low value\r\n\r\nParameters used in this template:\r\ncdmDatabaseSchema = cdm_ibm_mdcd_v993.dbo\r\nconceptId =  3022914\r\nunitConceptId = 8810\r\nplausibleValueLow =      1.000\r\n\r\n**********/\r\n\r\n\r\nSELECT num_violated_rows, CASE WHEN denominator.num_rows = 0 THEN 0 ELSE 1.0*num_violated_rows/denominator.num_rows END  AS pct_violated_rows, \r\n  denominator.num_rows as num_denominator_rows\r\nFROM\r\n(\r\n\tSELECT COUNT_BIG(*) AS num_violated_rows\r\n\tFROM\r\n\t(\r\n\t\tSELECT m.* \r\n\t\tFROM cdm_ibm_mdcd_v993.dbo.measurement m\r\n\t\t\r\n\t\tWHERE m.measurement_concept_id =  3022914\r\n\t\tAND m.unit_concept_id = 8810\r\n\t\tAND m.value_as_number IS NOT NULL\r\n\t\tAND m.value_as_number <      1.000\r\n\t) violated_rows\r\n) violated_row_count,\r\n( \r\n\tSELECT COUNT_BIG(*) AS num_rows\r\n\tFROM cdm_ibm_mdcd_v993.dbo.measurement m\r\n\t\r\n\tWHERE measurement_concept_id =  3022914\r\n\tAND unit_concept_id = 8810\r\n\tAND value_as_number IS NOT NULL\r\n) denominator\r\n;","CHECK_NAME":"plausibleValueLow","CHECK_LEVEL":"CONCEPT","CHECK_DESCRIPTION":"For the combination of CONCEPT_ID  3022914 (Cancer Ag 19-9 [Units/volume] in Serum or Plasma) and UNIT_CONCEPT_ID 8810 (kilounit per liter), the number and percent of records that have a value less than      1.000.","CDM_TABLE_NAME":"MEASUREMENT","CDM_FIELD_NAME":"MEASUREMENT_CONCEPT_ID","CONCEPT_ID":" 3022914","UNIT_CONCEPT_ID":"8810","SQL_FILE":"concept_plausible_value_low.sql","CATEGORY":"Plausibility","SUBCATEGORY":"Atemporal","CONTEXT":"Verification","checkId":1698,"FAILED":0,"THRESHOLD_VALUE":5,"_row":"18.573"},{"NUM_VIOLATED_ROWS":0,"PCT_VIOLATED_ROWS":0,"NUM_DENOMINATOR_ROWS":0,"EXECUTION_TIME":"12.831658 secs","QUERY_TEXT":"\r\n/*********\r\nCONCEPT LEVEL check:\r\nPLAUSIBLE_VALUE_LOW - find any MEASUREMENT records that have VALUE_AS_NUMBER with non-null value < plausible low value\r\n\r\nParameters used in this template:\r\ncdmDatabaseSchema = cdm_ibm_mdcd_v993.dbo\r\nconceptId =  3022914\r\nunitConceptId = 8980\r\nplausibleValueLow =      1.000\r\n\r\n**********/\r\n\r\n\r\nSELECT num_violated_rows, CASE WHEN denominator.num_rows = 0 THEN 0 ELSE 1.0*num_violated_rows/denominator.num_rows END  AS pct_violated_rows, \r\n  denominator.num_rows as num_denominator_rows\r\nFROM\r\n(\r\n\tSELECT COUNT_BIG(*) AS num_violated_rows\r\n\tFROM\r\n\t(\r\n\t\tSELECT m.* \r\n\t\tFROM cdm_ibm_mdcd_v993.dbo.measurement m\r\n\t\t\r\n\t\tWHERE m.measurement_concept_id =  3022914\r\n\t\tAND m.unit_concept_id = 8980\r\n\t\tAND m.value_as_number IS NOT NULL\r\n\t\tAND m.value_as_number <      1.000\r\n\t) violated_rows\r\n) violated_row_count,\r\n( \r\n\tSELECT COUNT_BIG(*) AS num_rows\r\n\tFROM cdm_ibm_mdcd_v993.dbo.measurement m\r\n\t\r\n\tWHERE measurement_concept_id =  3022914\r\n\tAND unit_concept_id = 8980\r\n\tAND value_as_number IS NOT NULL\r\n) denominator\r\n;","CHECK_NAME":"plausibleValueLow","CHECK_LEVEL":"CONCEPT","CHECK_DESCRIPTION":"For the combination of CONCEPT_ID  3022914 (Cancer Ag 19-9 [Units/volume] in Serum or Plasma) and UNIT_CONCEPT_ID 8980 (arbitrary unit per milliliter), the number and percent of records that have a value less than      1.000.","CDM_TABLE_NAME":"MEASUREMENT","CDM_FIELD_NAME":"MEASUREMENT_CONCEPT_ID","CONCEPT_ID":" 3022914","UNIT_CONCEPT_ID":"8980","SQL_FILE":"concept_plausible_value_low.sql","CATEGORY":"Plausibility","SUBCATEGORY":"Atemporal","CONTEXT":"Verification","checkId":1699,"FAILED":0,"THRESHOLD_VALUE":5,"_row":"18.574"},{"NUM_VIOLATED_ROWS":0,"PCT_VIOLATED_ROWS":0,"NUM_DENOMINATOR_ROWS":0,"EXECUTION_TIME":"7.905786 secs","QUERY_TEXT":"\r\n/*********\r\nCONCEPT LEVEL check:\r\nPLAUSIBLE_VALUE_LOW - find any MEASUREMENT records that have VALUE_AS_NUMBER with non-null value < plausible low value\r\n\r\nParameters used in this template:\r\ncdmDatabaseSchema = cdm_ibm_mdcd_v993.dbo\r\nconceptId =  3022914\r\nunitConceptId = 8985\r\nplausibleValueLow =      1.000\r\n\r\n**********/\r\n\r\n\r\nSELECT num_violated_rows, CASE WHEN denominator.num_rows = 0 THEN 0 ELSE 1.0*num_violated_rows/denominator.num_rows END  AS pct_violated_rows, \r\n  denominator.num_rows as num_denominator_rows\r\nFROM\r\n(\r\n\tSELECT COUNT_BIG(*) AS num_violated_rows\r\n\tFROM\r\n\t(\r\n\t\tSELECT m.* \r\n\t\tFROM cdm_ibm_mdcd_v993.dbo.measurement m\r\n\t\t\r\n\t\tWHERE m.measurement_concept_id =  3022914\r\n\t\tAND m.unit_concept_id = 8985\r\n\t\tAND m.value_as_number IS NOT NULL\r\n\t\tAND m.value_as_number <      1.000\r\n\t) violated_rows\r\n) violated_row_count,\r\n( \r\n\tSELECT COUNT_BIG(*) AS num_rows\r\n\tFROM cdm_ibm_mdcd_v993.dbo.measurement m\r\n\t\r\n\tWHERE measurement_concept_id =  3022914\r\n\tAND unit_concept_id = 8985\r\n\tAND value_as_number IS NOT NULL\r\n) denominator\r\n;","CHECK_NAME":"plausibleValueLow","CHECK_LEVEL":"CONCEPT","CHECK_DESCRIPTION":"For the combination of CONCEPT_ID  3022914 (Cancer Ag 19-9 [Units/volume] in Serum or Plasma) and UNIT_CONCEPT_ID 8985 (international unit per milliliter), the number and percent of records that have a value less than      1.000.","CDM_TABLE_NAME":"MEASUREMENT","CDM_FIELD_NAME":"MEASUREMENT_CONCEPT_ID","CONCEPT_ID":" 3022914","UNIT_CONCEPT_ID":"8985","SQL_FILE":"concept_plausible_value_low.sql","CATEGORY":"Plausibility","SUBCATEGORY":"Atemporal","CONTEXT":"Verification","checkId":1700,"FAILED":0,"THRESHOLD_VALUE":5,"_row":"18.575"},{"NUM_VIOLATED_ROWS":0,"PCT_VIOLATED_ROWS":0,"NUM_DENOMINATOR_ROWS":0,"EXECUTION_TIME":"0.793969 secs","QUERY_TEXT":"\r\n/*********\r\nCONCEPT LEVEL check:\r\nPLAUSIBLE_VALUE_LOW - find any MEASUREMENT records that have VALUE_AS_NUMBER with non-null value < plausible low value\r\n\r\nParameters used in this template:\r\ncdmDatabaseSchema = cdm_ibm_mdcd_v993.dbo\r\nconceptId =  3023017\r\nunitConceptId = 8554\r\nplausibleValueLow =      0.000\r\n\r\n**********/\r\n\r\n\r\nSELECT num_violated_rows, CASE WHEN denominator.num_rows = 0 THEN 0 ELSE 1.0*num_violated_rows/denominator.num_rows END  AS pct_violated_rows, \r\n  denominator.num_rows as num_denominator_rows\r\nFROM\r\n(\r\n\tSELECT COUNT_BIG(*) AS num_violated_rows\r\n\tFROM\r\n\t(\r\n\t\tSELECT m.* \r\n\t\tFROM cdm_ibm_mdcd_v993.dbo.measurement m\r\n\t\t\r\n\t\tWHERE m.measurement_concept_id =  3023017\r\n\t\tAND m.unit_concept_id = 8554\r\n\t\tAND m.value_as_number IS NOT NULL\r\n\t\tAND m.value_as_number <      0.000\r\n\t) violated_rows\r\n) violated_row_count,\r\n( \r\n\tSELECT COUNT_BIG(*) AS num_rows\r\n\tFROM cdm_ibm_mdcd_v993.dbo.measurement m\r\n\t\r\n\tWHERE measurement_concept_id =  3023017\r\n\tAND unit_concept_id = 8554\r\n\tAND value_as_number IS NOT NULL\r\n) denominator\r\n;","CHECK_NAME":"plausibleValueLow","CHECK_LEVEL":"CONCEPT","CHECK_DESCRIPTION":"For the combination of CONCEPT_ID  3023017 (Iron/Transferrin [Mass Ratio] in Serum or Plasma) and UNIT_CONCEPT_ID 8554 (percent), the number and percent of records that have a value less than      0.000.","CDM_TABLE_NAME":"MEASUREMENT","CDM_FIELD_NAME":"MEASUREMENT_CONCEPT_ID","CONCEPT_ID":" 3023017","UNIT_CONCEPT_ID":"8554","SQL_FILE":"concept_plausible_value_low.sql","CATEGORY":"Plausibility","SUBCATEGORY":"Atemporal","CONTEXT":"Verification","checkId":1701,"FAILED":0,"THRESHOLD_VALUE":5,"_row":"18.576"},{"NUM_VIOLATED_ROWS":0,"PCT_VIOLATED_ROWS":0,"NUM_DENOMINATOR_ROWS":0,"EXECUTION_TIME":"0.679982 secs","QUERY_TEXT":"\r\n/*********\r\nCONCEPT LEVEL check:\r\nPLAUSIBLE_VALUE_LOW - find any MEASUREMENT records that have VALUE_AS_NUMBER with non-null value < plausible low value\r\n\r\nParameters used in this template:\r\ncdmDatabaseSchema = cdm_ibm_mdcd_v993.dbo\r\nconceptId =  3023103\r\nunitConceptId = 8753\r\nplausibleValueLow =      3.000\r\n\r\n**********/\r\n\r\n\r\nSELECT num_violated_rows, CASE WHEN denominator.num_rows = 0 THEN 0 ELSE 1.0*num_violated_rows/denominator.num_rows END  AS pct_violated_rows, \r\n  denominator.num_rows as num_denominator_rows\r\nFROM\r\n(\r\n\tSELECT COUNT_BIG(*) AS num_violated_rows\r\n\tFROM\r\n\t(\r\n\t\tSELECT m.* \r\n\t\tFROM cdm_ibm_mdcd_v993.dbo.measurement m\r\n\t\t\r\n\t\tWHERE m.measurement_concept_id =  3023103\r\n\t\tAND m.unit_concept_id = 8753\r\n\t\tAND m.value_as_number IS NOT NULL\r\n\t\tAND m.value_as_number <      3.000\r\n\t) violated_rows\r\n) violated_row_count,\r\n( \r\n\tSELECT COUNT_BIG(*) AS num_rows\r\n\tFROM cdm_ibm_mdcd_v993.dbo.measurement m\r\n\t\r\n\tWHERE measurement_concept_id =  3023103\r\n\tAND unit_concept_id = 8753\r\n\tAND value_as_number IS NOT NULL\r\n) denominator\r\n;","CHECK_NAME":"plausibleValueLow","CHECK_LEVEL":"CONCEPT","CHECK_DESCRIPTION":"For the combination of CONCEPT_ID  3023103 (Potassium [Moles/volume] in Serum or Plasma) and UNIT_CONCEPT_ID 8753 (millimole per liter), the number and percent of records that have a value less than      3.000.","CDM_TABLE_NAME":"MEASUREMENT","CDM_FIELD_NAME":"MEASUREMENT_CONCEPT_ID","CONCEPT_ID":" 3023103","UNIT_CONCEPT_ID":"8753","SQL_FILE":"concept_plausible_value_low.sql","CATEGORY":"Plausibility","SUBCATEGORY":"Atemporal","CONTEXT":"Verification","checkId":1702,"FAILED":0,"THRESHOLD_VALUE":5,"_row":"18.577"},{"NUM_VIOLATED_ROWS":0,"PCT_VIOLATED_ROWS":0,"NUM_DENOMINATOR_ROWS":0,"EXECUTION_TIME":"0.949969 secs","QUERY_TEXT":"\r\n/*********\r\nCONCEPT LEVEL check:\r\nPLAUSIBLE_VALUE_LOW - find any MEASUREMENT records that have VALUE_AS_NUMBER with non-null value < plausible low value\r\n\r\nParameters used in this template:\r\ncdmDatabaseSchema = cdm_ibm_mdcd_v993.dbo\r\nconceptId =  3023103\r\nunitConceptId = 9557\r\nplausibleValueLow =      3.000\r\n\r\n**********/\r\n\r\n\r\nSELECT num_violated_rows, CASE WHEN denominator.num_rows = 0 THEN 0 ELSE 1.0*num_violated_rows/denominator.num_rows END  AS pct_violated_rows, \r\n  denominator.num_rows as num_denominator_rows\r\nFROM\r\n(\r\n\tSELECT COUNT_BIG(*) AS num_violated_rows\r\n\tFROM\r\n\t(\r\n\t\tSELECT m.* \r\n\t\tFROM cdm_ibm_mdcd_v993.dbo.measurement m\r\n\t\t\r\n\t\tWHERE m.measurement_concept_id =  3023103\r\n\t\tAND m.unit_concept_id = 9557\r\n\t\tAND m.value_as_number IS NOT NULL\r\n\t\tAND m.value_as_number <      3.000\r\n\t) violated_rows\r\n) violated_row_count,\r\n( \r\n\tSELECT COUNT_BIG(*) AS num_rows\r\n\tFROM cdm_ibm_mdcd_v993.dbo.measurement m\r\n\t\r\n\tWHERE measurement_concept_id =  3023103\r\n\tAND unit_concept_id = 9557\r\n\tAND value_as_number IS NOT NULL\r\n) denominator\r\n;","CHECK_NAME":"plausibleValueLow","CHECK_LEVEL":"CONCEPT","CHECK_DESCRIPTION":"For the combination of CONCEPT_ID  3023103 (Potassium [Moles/volume] in Serum or Plasma) and UNIT_CONCEPT_ID 9557 (milliequivalent per liter), the number and percent of records that have a value less than      3.000.","CDM_TABLE_NAME":"MEASUREMENT","CDM_FIELD_NAME":"MEASUREMENT_CONCEPT_ID","CONCEPT_ID":" 3023103","UNIT_CONCEPT_ID":"9557","SQL_FILE":"concept_plausible_value_low.sql","CATEGORY":"Plausibility","SUBCATEGORY":"Atemporal","CONTEXT":"Verification","checkId":1703,"FAILED":0,"THRESHOLD_VALUE":5,"_row":"18.578"},{"NUM_VIOLATED_ROWS":0,"PCT_VIOLATED_ROWS":0,"NUM_DENOMINATOR_ROWS":0,"EXECUTION_TIME":"0.710973 secs","QUERY_TEXT":"\r\n/*********\r\nCONCEPT LEVEL check:\r\nPLAUSIBLE_VALUE_LOW - find any MEASUREMENT records that have VALUE_AS_NUMBER with non-null value < plausible low value\r\n\r\nParameters used in this template:\r\ncdmDatabaseSchema = cdm_ibm_mdcd_v993.dbo\r\nconceptId =  3023103\r\nunitConceptId = 9573\r\nplausibleValueLow =      3.000\r\n\r\n**********/\r\n\r\n\r\nSELECT num_violated_rows, CASE WHEN denominator.num_rows = 0 THEN 0 ELSE 1.0*num_violated_rows/denominator.num_rows END  AS pct_violated_rows, \r\n  denominator.num_rows as num_denominator_rows\r\nFROM\r\n(\r\n\tSELECT COUNT_BIG(*) AS num_violated_rows\r\n\tFROM\r\n\t(\r\n\t\tSELECT m.* \r\n\t\tFROM cdm_ibm_mdcd_v993.dbo.measurement m\r\n\t\t\r\n\t\tWHERE m.measurement_concept_id =  3023103\r\n\t\tAND m.unit_concept_id = 9573\r\n\t\tAND m.value_as_number IS NOT NULL\r\n\t\tAND m.value_as_number <      3.000\r\n\t) violated_rows\r\n) violated_row_count,\r\n( \r\n\tSELECT COUNT_BIG(*) AS num_rows\r\n\tFROM cdm_ibm_mdcd_v993.dbo.measurement m\r\n\t\r\n\tWHERE measurement_concept_id =  3023103\r\n\tAND unit_concept_id = 9573\r\n\tAND value_as_number IS NOT NULL\r\n) denominator\r\n;","CHECK_NAME":"plausibleValueLow","CHECK_LEVEL":"CONCEPT","CHECK_DESCRIPTION":"For the combination of CONCEPT_ID  3023103 (Potassium [Moles/volume] in Serum or Plasma) and UNIT_CONCEPT_ID 9573 (millimole), the number and percent of records that have a value less than      3.000.","CDM_TABLE_NAME":"MEASUREMENT","CDM_FIELD_NAME":"MEASUREMENT_CONCEPT_ID","CONCEPT_ID":" 3023103","UNIT_CONCEPT_ID":"9573","SQL_FILE":"concept_plausible_value_low.sql","CATEGORY":"Plausibility","SUBCATEGORY":"Atemporal","CONTEXT":"Verification","checkId":1704,"FAILED":0,"THRESHOLD_VALUE":5,"_row":"18.579"},{"NUM_VIOLATED_ROWS":0,"PCT_VIOLATED_ROWS":0,"NUM_DENOMINATOR_ROWS":0,"EXECUTION_TIME":"0.584975 secs","QUERY_TEXT":"\r\n/*********\r\nCONCEPT LEVEL check:\r\nPLAUSIBLE_VALUE_LOW - find any MEASUREMENT records that have VALUE_AS_NUMBER with non-null value < plausible low value\r\n\r\nParameters used in this template:\r\ncdmDatabaseSchema = cdm_ibm_mdcd_v993.dbo\r\nconceptId =  3023314\r\nunitConceptId = 8554\r\nplausibleValueLow =      1.000\r\n\r\n**********/\r\n\r\n\r\nSELECT num_violated_rows, CASE WHEN denominator.num_rows = 0 THEN 0 ELSE 1.0*num_violated_rows/denominator.num_rows END  AS pct_violated_rows, \r\n  denominator.num_rows as num_denominator_rows\r\nFROM\r\n(\r\n\tSELECT COUNT_BIG(*) AS num_violated_rows\r\n\tFROM\r\n\t(\r\n\t\tSELECT m.* \r\n\t\tFROM cdm_ibm_mdcd_v993.dbo.measurement m\r\n\t\t\r\n\t\tWHERE m.measurement_concept_id =  3023314\r\n\t\tAND m.unit_concept_id = 8554\r\n\t\tAND m.value_as_number IS NOT NULL\r\n\t\tAND m.value_as_number <      1.000\r\n\t) violated_rows\r\n) violated_row_count,\r\n( \r\n\tSELECT COUNT_BIG(*) AS num_rows\r\n\tFROM cdm_ibm_mdcd_v993.dbo.measurement m\r\n\t\r\n\tWHERE measurement_concept_id =  3023314\r\n\tAND unit_concept_id = 8554\r\n\tAND value_as_number IS NOT NULL\r\n) denominator\r\n;","CHECK_NAME":"plausibleValueLow","CHECK_LEVEL":"CONCEPT","CHECK_DESCRIPTION":"For the combination of CONCEPT_ID  3023314 (Hematocrit [Volume Fraction] of Blood by Automated count) and UNIT_CONCEPT_ID 8554 (percent), the number and percent of records that have a value less than      1.000.","CDM_TABLE_NAME":"MEASUREMENT","CDM_FIELD_NAME":"MEASUREMENT_CONCEPT_ID","CONCEPT_ID":" 3023314","UNIT_CONCEPT_ID":"8554","SQL_FILE":"concept_plausible_value_low.sql","CATEGORY":"Plausibility","SUBCATEGORY":"Atemporal","CONTEXT":"Verification","checkId":1705,"FAILED":0,"THRESHOLD_VALUE":5,"_row":"18.580"},{"NUM_VIOLATED_ROWS":0,"PCT_VIOLATED_ROWS":0,"NUM_DENOMINATOR_ROWS":0,"EXECUTION_TIME":"0.518991 secs","QUERY_TEXT":"\r\n/*********\r\nCONCEPT LEVEL check:\r\nPLAUSIBLE_VALUE_LOW - find any MEASUREMENT records that have VALUE_AS_NUMBER with non-null value < plausible low value\r\n\r\nParameters used in this template:\r\ncdmDatabaseSchema = cdm_ibm_mdcd_v993.dbo\r\nconceptId =  3023314\r\nunitConceptId = 44777604\r\nplausibleValueLow =      0.000\r\n\r\n**********/\r\n\r\n\r\nSELECT num_violated_rows, CASE WHEN denominator.num_rows = 0 THEN 0 ELSE 1.0*num_violated_rows/denominator.num_rows END  AS pct_violated_rows, \r\n  denominator.num_rows as num_denominator_rows\r\nFROM\r\n(\r\n\tSELECT COUNT_BIG(*) AS num_violated_rows\r\n\tFROM\r\n\t(\r\n\t\tSELECT m.* \r\n\t\tFROM cdm_ibm_mdcd_v993.dbo.measurement m\r\n\t\t\r\n\t\tWHERE m.measurement_concept_id =  3023314\r\n\t\tAND m.unit_concept_id = 44777604\r\n\t\tAND m.value_as_number IS NOT NULL\r\n\t\tAND m.value_as_number <      0.000\r\n\t) violated_rows\r\n) violated_row_count,\r\n( \r\n\tSELECT COUNT_BIG(*) AS num_rows\r\n\tFROM cdm_ibm_mdcd_v993.dbo.measurement m\r\n\t\r\n\tWHERE measurement_concept_id =  3023314\r\n\tAND unit_concept_id = 44777604\r\n\tAND value_as_number IS NOT NULL\r\n) denominator\r\n;","CHECK_NAME":"plausibleValueLow","CHECK_LEVEL":"CONCEPT","CHECK_DESCRIPTION":"For the combination of CONCEPT_ID  3023314 (Hematocrit [Volume Fraction] of Blood by Automated count) and UNIT_CONCEPT_ID 44777604 (liter per liter), the number and percent of records that have a value less than      0.000.","CDM_TABLE_NAME":"MEASUREMENT","CDM_FIELD_NAME":"MEASUREMENT_CONCEPT_ID","CONCEPT_ID":" 3023314","UNIT_CONCEPT_ID":"44777604","SQL_FILE":"concept_plausible_value_low.sql","CATEGORY":"Plausibility","SUBCATEGORY":"Atemporal","CONTEXT":"Verification","checkId":1706,"FAILED":0,"THRESHOLD_VALUE":5,"_row":"18.581"},{"NUM_VIOLATED_ROWS":0,"PCT_VIOLATED_ROWS":0,"NUM_DENOMINATOR_ROWS":0,"EXECUTION_TIME":"2.222936 secs","QUERY_TEXT":"\r\n/*********\r\nCONCEPT LEVEL check:\r\nPLAUSIBLE_VALUE_LOW - find any MEASUREMENT records that have VALUE_AS_NUMBER with non-null value < plausible low value\r\n\r\nParameters used in this template:\r\ncdmDatabaseSchema = cdm_ibm_mdcd_v993.dbo\r\nconceptId =  3023351\r\nunitConceptId = 8554\r\nplausibleValueLow =      0.000\r\n\r\n**********/\r\n\r\n\r\nSELECT num_violated_rows, CASE WHEN denominator.num_rows = 0 THEN 0 ELSE 1.0*num_violated_rows/denominator.num_rows END  AS pct_violated_rows, \r\n  denominator.num_rows as num_denominator_rows\r\nFROM\r\n(\r\n\tSELECT COUNT_BIG(*) AS num_violated_rows\r\n\tFROM\r\n\t(\r\n\t\tSELECT m.* \r\n\t\tFROM cdm_ibm_mdcd_v993.dbo.measurement m\r\n\t\t\r\n\t\tWHERE m.measurement_concept_id =  3023351\r\n\t\tAND m.unit_concept_id = 8554\r\n\t\tAND m.value_as_number IS NOT NULL\r\n\t\tAND m.value_as_number <      0.000\r\n\t) violated_rows\r\n) violated_row_count,\r\n( \r\n\tSELECT COUNT_BIG(*) AS num_rows\r\n\tFROM cdm_ibm_mdcd_v993.dbo.measurement m\r\n\t\r\n\tWHERE measurement_concept_id =  3023351\r\n\tAND unit_concept_id = 8554\r\n\tAND value_as_number IS NOT NULL\r\n) denominator\r\n;","CHECK_NAME":"plausibleValueLow","CHECK_LEVEL":"CONCEPT","CHECK_DESCRIPTION":"For the combination of CONCEPT_ID  3023351 (European house dust mite IgE Ab [Units/volume] in Serum) and UNIT_CONCEPT_ID 8554 (percent), the number and percent of records that have a value less than      0.000.","CDM_TABLE_NAME":"MEASUREMENT","CDM_FIELD_NAME":"MEASUREMENT_CONCEPT_ID","CONCEPT_ID":" 3023351","UNIT_CONCEPT_ID":"8554","SQL_FILE":"concept_plausible_value_low.sql","CATEGORY":"Plausibility","SUBCATEGORY":"Atemporal","CONTEXT":"Verification","checkId":1707,"FAILED":0,"THRESHOLD_VALUE":5,"_row":"18.582"},{"NUM_VIOLATED_ROWS":0,"PCT_VIOLATED_ROWS":0,"NUM_DENOMINATOR_ROWS":0,"EXECUTION_TIME":"3.562884 secs","QUERY_TEXT":"\r\n/*********\r\nCONCEPT LEVEL check:\r\nPLAUSIBLE_VALUE_LOW - find any MEASUREMENT records that have VALUE_AS_NUMBER with non-null value < plausible low value\r\n\r\nParameters used in this template:\r\ncdmDatabaseSchema = cdm_ibm_mdcd_v993.dbo\r\nconceptId =  3023351\r\nunitConceptId = 8810\r\nplausibleValueLow =      0.000\r\n\r\n**********/\r\n\r\n\r\nSELECT num_violated_rows, CASE WHEN denominator.num_rows = 0 THEN 0 ELSE 1.0*num_violated_rows/denominator.num_rows END  AS pct_violated_rows, \r\n  denominator.num_rows as num_denominator_rows\r\nFROM\r\n(\r\n\tSELECT COUNT_BIG(*) AS num_violated_rows\r\n\tFROM\r\n\t(\r\n\t\tSELECT m.* \r\n\t\tFROM cdm_ibm_mdcd_v993.dbo.measurement m\r\n\t\t\r\n\t\tWHERE m.measurement_concept_id =  3023351\r\n\t\tAND m.unit_concept_id = 8810\r\n\t\tAND m.value_as_number IS NOT NULL\r\n\t\tAND m.value_as_number <      0.000\r\n\t) violated_rows\r\n) violated_row_count,\r\n( \r\n\tSELECT COUNT_BIG(*) AS num_rows\r\n\tFROM cdm_ibm_mdcd_v993.dbo.measurement m\r\n\t\r\n\tWHERE measurement_concept_id =  3023351\r\n\tAND unit_concept_id = 8810\r\n\tAND value_as_number IS NOT NULL\r\n) denominator\r\n;","CHECK_NAME":"plausibleValueLow","CHECK_LEVEL":"CONCEPT","CHECK_DESCRIPTION":"For the combination of CONCEPT_ID  3023351 (European house dust mite IgE Ab [Units/volume] in Serum) and UNIT_CONCEPT_ID 8810 (kilounit per liter), the number and percent of records that have a value less than      0.000.","CDM_TABLE_NAME":"MEASUREMENT","CDM_FIELD_NAME":"MEASUREMENT_CONCEPT_ID","CONCEPT_ID":" 3023351","UNIT_CONCEPT_ID":"8810","SQL_FILE":"concept_plausible_value_low.sql","CATEGORY":"Plausibility","SUBCATEGORY":"Atemporal","CONTEXT":"Verification","checkId":1708,"FAILED":0,"THRESHOLD_VALUE":5,"_row":"18.583"},{"NUM_VIOLATED_ROWS":0,"PCT_VIOLATED_ROWS":0,"NUM_DENOMINATOR_ROWS":0,"EXECUTION_TIME":"2.151936 secs","QUERY_TEXT":"\r\n/*********\r\nCONCEPT LEVEL check:\r\nPLAUSIBLE_VALUE_LOW - find any MEASUREMENT records that have VALUE_AS_NUMBER with non-null value < plausible low value\r\n\r\nParameters used in this template:\r\ncdmDatabaseSchema = cdm_ibm_mdcd_v993.dbo\r\nconceptId =  3023351\r\nunitConceptId = 8848\r\nplausibleValueLow =      0.000\r\n\r\n**********/\r\n\r\n\r\nSELECT num_violated_rows, CASE WHEN denominator.num_rows = 0 THEN 0 ELSE 1.0*num_violated_rows/denominator.num_rows END  AS pct_violated_rows, \r\n  denominator.num_rows as num_denominator_rows\r\nFROM\r\n(\r\n\tSELECT COUNT_BIG(*) AS num_violated_rows\r\n\tFROM\r\n\t(\r\n\t\tSELECT m.* \r\n\t\tFROM cdm_ibm_mdcd_v993.dbo.measurement m\r\n\t\t\r\n\t\tWHERE m.measurement_concept_id =  3023351\r\n\t\tAND m.unit_concept_id = 8848\r\n\t\tAND m.value_as_number IS NOT NULL\r\n\t\tAND m.value_as_number <      0.000\r\n\t) violated_rows\r\n) violated_row_count,\r\n( \r\n\tSELECT COUNT_BIG(*) AS num_rows\r\n\tFROM cdm_ibm_mdcd_v993.dbo.measurement m\r\n\t\r\n\tWHERE measurement_concept_id =  3023351\r\n\tAND unit_concept_id = 8848\r\n\tAND value_as_number IS NOT NULL\r\n) denominator\r\n;","CHECK_NAME":"plausibleValueLow","CHECK_LEVEL":"CONCEPT","CHECK_DESCRIPTION":"For the combination of CONCEPT_ID  3023351 (European house dust mite IgE Ab [Units/volume] in Serum) and UNIT_CONCEPT_ID 8848 (thousand per microliter), the number and percent of records that have a value less than      0.000.","CDM_TABLE_NAME":"MEASUREMENT","CDM_FIELD_NAME":"MEASUREMENT_CONCEPT_ID","CONCEPT_ID":" 3023351","UNIT_CONCEPT_ID":"8848","SQL_FILE":"concept_plausible_value_low.sql","CATEGORY":"Plausibility","SUBCATEGORY":"Atemporal","CONTEXT":"Verification","checkId":1709,"FAILED":0,"THRESHOLD_VALUE":5,"_row":"18.584"},{"NUM_VIOLATED_ROWS":0,"PCT_VIOLATED_ROWS":0,"NUM_DENOMINATOR_ROWS":0,"EXECUTION_TIME":"2.120949 secs","QUERY_TEXT":"\r\n/*********\r\nCONCEPT LEVEL check:\r\nPLAUSIBLE_VALUE_LOW - find any MEASUREMENT records that have VALUE_AS_NUMBER with non-null value < plausible low value\r\n\r\nParameters used in this template:\r\ncdmDatabaseSchema = cdm_ibm_mdcd_v993.dbo\r\nconceptId =  3023361\r\nunitConceptId = 8748\r\nplausibleValueLow =      0.000\r\n\r\n**********/\r\n\r\n\r\nSELECT num_violated_rows, CASE WHEN denominator.num_rows = 0 THEN 0 ELSE 1.0*num_violated_rows/denominator.num_rows END  AS pct_violated_rows, \r\n  denominator.num_rows as num_denominator_rows\r\nFROM\r\n(\r\n\tSELECT COUNT_BIG(*) AS num_violated_rows\r\n\tFROM\r\n\t(\r\n\t\tSELECT m.* \r\n\t\tFROM cdm_ibm_mdcd_v993.dbo.measurement m\r\n\t\t\r\n\t\tWHERE m.measurement_concept_id =  3023361\r\n\t\tAND m.unit_concept_id = 8748\r\n\t\tAND m.value_as_number IS NOT NULL\r\n\t\tAND m.value_as_number <      0.000\r\n\t) violated_rows\r\n) violated_row_count,\r\n( \r\n\tSELECT COUNT_BIG(*) AS num_rows\r\n\tFROM cdm_ibm_mdcd_v993.dbo.measurement m\r\n\t\r\n\tWHERE measurement_concept_id =  3023361\r\n\tAND unit_concept_id = 8748\r\n\tAND value_as_number IS NOT NULL\r\n) denominator\r\n;","CHECK_NAME":"plausibleValueLow","CHECK_LEVEL":"CONCEPT","CHECK_DESCRIPTION":"For the combination of CONCEPT_ID  3023361 (Fibrin D-dimer [Units/volume] in Platelet poor plasma) and UNIT_CONCEPT_ID 8748 (microgram per liter), the number and percent of records that have a value less than      0.000.","CDM_TABLE_NAME":"MEASUREMENT","CDM_FIELD_NAME":"MEASUREMENT_CONCEPT_ID","CONCEPT_ID":" 3023361","UNIT_CONCEPT_ID":"8748","SQL_FILE":"concept_plausible_value_low.sql","CATEGORY":"Plausibility","SUBCATEGORY":"Atemporal","CONTEXT":"Verification","checkId":1710,"FAILED":0,"THRESHOLD_VALUE":5,"_row":"18.585"},{"NUM_VIOLATED_ROWS":0,"PCT_VIOLATED_ROWS":0,"NUM_DENOMINATOR_ROWS":0,"EXECUTION_TIME":"1.184952 secs","QUERY_TEXT":"\r\n/*********\r\nCONCEPT LEVEL check:\r\nPLAUSIBLE_VALUE_LOW - find any MEASUREMENT records that have VALUE_AS_NUMBER with non-null value < plausible low value\r\n\r\nParameters used in this template:\r\ncdmDatabaseSchema = cdm_ibm_mdcd_v993.dbo\r\nconceptId =  3023361\r\nunitConceptId = 8751\r\nplausibleValueLow =      0.000\r\n\r\n**********/\r\n\r\n\r\nSELECT num_violated_rows, CASE WHEN denominator.num_rows = 0 THEN 0 ELSE 1.0*num_violated_rows/denominator.num_rows END  AS pct_violated_rows, \r\n  denominator.num_rows as num_denominator_rows\r\nFROM\r\n(\r\n\tSELECT COUNT_BIG(*) AS num_violated_rows\r\n\tFROM\r\n\t(\r\n\t\tSELECT m.* \r\n\t\tFROM cdm_ibm_mdcd_v993.dbo.measurement m\r\n\t\t\r\n\t\tWHERE m.measurement_concept_id =  3023361\r\n\t\tAND m.unit_concept_id = 8751\r\n\t\tAND m.value_as_number IS NOT NULL\r\n\t\tAND m.value_as_number <      0.000\r\n\t) violated_rows\r\n) violated_row_count,\r\n( \r\n\tSELECT COUNT_BIG(*) AS num_rows\r\n\tFROM cdm_ibm_mdcd_v993.dbo.measurement m\r\n\t\r\n\tWHERE measurement_concept_id =  3023361\r\n\tAND unit_concept_id = 8751\r\n\tAND value_as_number IS NOT NULL\r\n) denominator\r\n;","CHECK_NAME":"plausibleValueLow","CHECK_LEVEL":"CONCEPT","CHECK_DESCRIPTION":"For the combination of CONCEPT_ID  3023361 (Fibrin D-dimer [Units/volume] in Platelet poor plasma) and UNIT_CONCEPT_ID 8751 (milligram per liter), the number and percent of records that have a value less than      0.000.","CDM_TABLE_NAME":"MEASUREMENT","CDM_FIELD_NAME":"MEASUREMENT_CONCEPT_ID","CONCEPT_ID":" 3023361","UNIT_CONCEPT_ID":"8751","SQL_FILE":"concept_plausible_value_low.sql","CATEGORY":"Plausibility","SUBCATEGORY":"Atemporal","CONTEXT":"Verification","checkId":1711,"FAILED":0,"THRESHOLD_VALUE":5,"_row":"18.586"},{"NUM_VIOLATED_ROWS":0,"PCT_VIOLATED_ROWS":0,"NUM_DENOMINATOR_ROWS":0,"EXECUTION_TIME":"0.794989 secs","QUERY_TEXT":"\r\n/*********\r\nCONCEPT LEVEL check:\r\nPLAUSIBLE_VALUE_LOW - find any MEASUREMENT records that have VALUE_AS_NUMBER with non-null value < plausible low value\r\n\r\nParameters used in this template:\r\ncdmDatabaseSchema = cdm_ibm_mdcd_v993.dbo\r\nconceptId =  3023361\r\nunitConceptId = 8842\r\nplausibleValueLow =      0.000\r\n\r\n**********/\r\n\r\n\r\nSELECT num_violated_rows, CASE WHEN denominator.num_rows = 0 THEN 0 ELSE 1.0*num_violated_rows/denominator.num_rows END  AS pct_violated_rows, \r\n  denominator.num_rows as num_denominator_rows\r\nFROM\r\n(\r\n\tSELECT COUNT_BIG(*) AS num_violated_rows\r\n\tFROM\r\n\t(\r\n\t\tSELECT m.* \r\n\t\tFROM cdm_ibm_mdcd_v993.dbo.measurement m\r\n\t\t\r\n\t\tWHERE m.measurement_concept_id =  3023361\r\n\t\tAND m.unit_concept_id = 8842\r\n\t\tAND m.value_as_number IS NOT NULL\r\n\t\tAND m.value_as_number <      0.000\r\n\t) violated_rows\r\n) violated_row_count,\r\n( \r\n\tSELECT COUNT_BIG(*) AS num_rows\r\n\tFROM cdm_ibm_mdcd_v993.dbo.measurement m\r\n\t\r\n\tWHERE measurement_concept_id =  3023361\r\n\tAND unit_concept_id = 8842\r\n\tAND value_as_number IS NOT NULL\r\n) denominator\r\n;","CHECK_NAME":"plausibleValueLow","CHECK_LEVEL":"CONCEPT","CHECK_DESCRIPTION":"For the combination of CONCEPT_ID  3023361 (Fibrin D-dimer [Units/volume] in Platelet poor plasma) and UNIT_CONCEPT_ID 8842 (nanogram per milliliter), the number and percent of records that have a value less than      0.000.","CDM_TABLE_NAME":"MEASUREMENT","CDM_FIELD_NAME":"MEASUREMENT_CONCEPT_ID","CONCEPT_ID":" 3023361","UNIT_CONCEPT_ID":"8842","SQL_FILE":"concept_plausible_value_low.sql","CATEGORY":"Plausibility","SUBCATEGORY":"Atemporal","CONTEXT":"Verification","checkId":1712,"FAILED":0,"THRESHOLD_VALUE":5,"_row":"18.587"},{"NUM_VIOLATED_ROWS":0,"PCT_VIOLATED_ROWS":0,"NUM_DENOMINATOR_ROWS":0,"EXECUTION_TIME":"0.660976 secs","QUERY_TEXT":"\r\n/*********\r\nCONCEPT LEVEL check:\r\nPLAUSIBLE_VALUE_LOW - find any MEASUREMENT records that have VALUE_AS_NUMBER with non-null value < plausible low value\r\n\r\nParameters used in this template:\r\ncdmDatabaseSchema = cdm_ibm_mdcd_v993.dbo\r\nconceptId =  3023361\r\nunitConceptId = 8859\r\nplausibleValueLow =      0.000\r\n\r\n**********/\r\n\r\n\r\nSELECT num_violated_rows, CASE WHEN denominator.num_rows = 0 THEN 0 ELSE 1.0*num_violated_rows/denominator.num_rows END  AS pct_violated_rows, \r\n  denominator.num_rows as num_denominator_rows\r\nFROM\r\n(\r\n\tSELECT COUNT_BIG(*) AS num_violated_rows\r\n\tFROM\r\n\t(\r\n\t\tSELECT m.* \r\n\t\tFROM cdm_ibm_mdcd_v993.dbo.measurement m\r\n\t\t\r\n\t\tWHERE m.measurement_concept_id =  3023361\r\n\t\tAND m.unit_concept_id = 8859\r\n\t\tAND m.value_as_number IS NOT NULL\r\n\t\tAND m.value_as_number <      0.000\r\n\t) violated_rows\r\n) violated_row_count,\r\n( \r\n\tSELECT COUNT_BIG(*) AS num_rows\r\n\tFROM cdm_ibm_mdcd_v993.dbo.measurement m\r\n\t\r\n\tWHERE measurement_concept_id =  3023361\r\n\tAND unit_concept_id = 8859\r\n\tAND value_as_number IS NOT NULL\r\n) denominator\r\n;","CHECK_NAME":"plausibleValueLow","CHECK_LEVEL":"CONCEPT","CHECK_DESCRIPTION":"For the combination of CONCEPT_ID  3023361 (Fibrin D-dimer [Units/volume] in Platelet poor plasma) and UNIT_CONCEPT_ID 8859 (microgram per milliliter), the number and percent of records that have a value less than      0.000.","CDM_TABLE_NAME":"MEASUREMENT","CDM_FIELD_NAME":"MEASUREMENT_CONCEPT_ID","CONCEPT_ID":" 3023361","UNIT_CONCEPT_ID":"8859","SQL_FILE":"concept_plausible_value_low.sql","CATEGORY":"Plausibility","SUBCATEGORY":"Atemporal","CONTEXT":"Verification","checkId":1713,"FAILED":0,"THRESHOLD_VALUE":5,"_row":"18.588"},{"NUM_VIOLATED_ROWS":0,"PCT_VIOLATED_ROWS":0,"NUM_DENOMINATOR_ROWS":0,"EXECUTION_TIME":"1.084971 secs","QUERY_TEXT":"\r\n/*********\r\nCONCEPT LEVEL check:\r\nPLAUSIBLE_VALUE_LOW - find any MEASUREMENT records that have VALUE_AS_NUMBER with non-null value < plausible low value\r\n\r\nParameters used in this template:\r\ncdmDatabaseSchema = cdm_ibm_mdcd_v993.dbo\r\nconceptId =  3023420\r\nunitConceptId = 8985\r\nplausibleValueLow =      0.000\r\n\r\n**********/\r\n\r\n\r\nSELECT num_violated_rows, CASE WHEN denominator.num_rows = 0 THEN 0 ELSE 1.0*num_violated_rows/denominator.num_rows END  AS pct_violated_rows, \r\n  denominator.num_rows as num_denominator_rows\r\nFROM\r\n(\r\n\tSELECT COUNT_BIG(*) AS num_violated_rows\r\n\tFROM\r\n\t(\r\n\t\tSELECT m.* \r\n\t\tFROM cdm_ibm_mdcd_v993.dbo.measurement m\r\n\t\t\r\n\t\tWHERE m.measurement_concept_id =  3023420\r\n\t\tAND m.unit_concept_id = 8985\r\n\t\tAND m.value_as_number IS NOT NULL\r\n\t\tAND m.value_as_number <      0.000\r\n\t) violated_rows\r\n) violated_row_count,\r\n( \r\n\tSELECT COUNT_BIG(*) AS num_rows\r\n\tFROM cdm_ibm_mdcd_v993.dbo.measurement m\r\n\t\r\n\tWHERE measurement_concept_id =  3023420\r\n\tAND unit_concept_id = 8985\r\n\tAND value_as_number IS NOT NULL\r\n) denominator\r\n;","CHECK_NAME":"plausibleValueLow","CHECK_LEVEL":"CONCEPT","CHECK_DESCRIPTION":"For the combination of CONCEPT_ID  3023420 (DNA double strand Ab [Units/volume] in Serum) and UNIT_CONCEPT_ID 8985 (international unit per milliliter), the number and percent of records that have a value less than      0.000.","CDM_TABLE_NAME":"MEASUREMENT","CDM_FIELD_NAME":"MEASUREMENT_CONCEPT_ID","CONCEPT_ID":" 3023420","UNIT_CONCEPT_ID":"8985","SQL_FILE":"concept_plausible_value_low.sql","CATEGORY":"Plausibility","SUBCATEGORY":"Atemporal","CONTEXT":"Verification","checkId":1714,"FAILED":0,"THRESHOLD_VALUE":5,"_row":"18.589"},{"NUM_VIOLATED_ROWS":0,"PCT_VIOLATED_ROWS":0,"NUM_DENOMINATOR_ROWS":0,"EXECUTION_TIME":"0.587978 secs","QUERY_TEXT":"\r\n/*********\r\nCONCEPT LEVEL check:\r\nPLAUSIBLE_VALUE_LOW - find any MEASUREMENT records that have VALUE_AS_NUMBER with non-null value < plausible low value\r\n\r\nParameters used in this template:\r\ncdmDatabaseSchema = cdm_ibm_mdcd_v993.dbo\r\nconceptId =  3023465\r\nunitConceptId = 8554\r\nplausibleValueLow =      0.000\r\n\r\n**********/\r\n\r\n\r\nSELECT num_violated_rows, CASE WHEN denominator.num_rows = 0 THEN 0 ELSE 1.0*num_violated_rows/denominator.num_rows END  AS pct_violated_rows, \r\n  denominator.num_rows as num_denominator_rows\r\nFROM\r\n(\r\n\tSELECT COUNT_BIG(*) AS num_violated_rows\r\n\tFROM\r\n\t(\r\n\t\tSELECT m.* \r\n\t\tFROM cdm_ibm_mdcd_v993.dbo.measurement m\r\n\t\t\r\n\t\tWHERE m.measurement_concept_id =  3023465\r\n\t\tAND m.unit_concept_id = 8554\r\n\t\tAND m.value_as_number IS NOT NULL\r\n\t\tAND m.value_as_number <      0.000\r\n\t) violated_rows\r\n) violated_row_count,\r\n( \r\n\tSELECT COUNT_BIG(*) AS num_rows\r\n\tFROM cdm_ibm_mdcd_v993.dbo.measurement m\r\n\t\r\n\tWHERE measurement_concept_id =  3023465\r\n\tAND unit_concept_id = 8554\r\n\tAND value_as_number IS NOT NULL\r\n) denominator\r\n;","CHECK_NAME":"plausibleValueLow","CHECK_LEVEL":"CONCEPT","CHECK_DESCRIPTION":"For the combination of CONCEPT_ID  3023465 (Gamma globulin [Mass/volume] in Serum or Plasma by Electrophoresis) and UNIT_CONCEPT_ID 8554 (percent), the number and percent of records that have a value less than      0.000.","CDM_TABLE_NAME":"MEASUREMENT","CDM_FIELD_NAME":"MEASUREMENT_CONCEPT_ID","CONCEPT_ID":" 3023465","UNIT_CONCEPT_ID":"8554","SQL_FILE":"concept_plausible_value_low.sql","CATEGORY":"Plausibility","SUBCATEGORY":"Atemporal","CONTEXT":"Verification","checkId":1715,"FAILED":0,"THRESHOLD_VALUE":5,"_row":"18.590"},{"NUM_VIOLATED_ROWS":0,"PCT_VIOLATED_ROWS":0,"NUM_DENOMINATOR_ROWS":0,"EXECUTION_TIME":"0.882974 secs","QUERY_TEXT":"\r\n/*********\r\nCONCEPT LEVEL check:\r\nPLAUSIBLE_VALUE_LOW - find any MEASUREMENT records that have VALUE_AS_NUMBER with non-null value < plausible low value\r\n\r\nParameters used in this template:\r\ncdmDatabaseSchema = cdm_ibm_mdcd_v993.dbo\r\nconceptId =  3023465\r\nunitConceptId = 8636\r\nplausibleValueLow =      0.010\r\n\r\n**********/\r\n\r\n\r\nSELECT num_violated_rows, CASE WHEN denominator.num_rows = 0 THEN 0 ELSE 1.0*num_violated_rows/denominator.num_rows END  AS pct_violated_rows, \r\n  denominator.num_rows as num_denominator_rows\r\nFROM\r\n(\r\n\tSELECT COUNT_BIG(*) AS num_violated_rows\r\n\tFROM\r\n\t(\r\n\t\tSELECT m.* \r\n\t\tFROM cdm_ibm_mdcd_v993.dbo.measurement m\r\n\t\t\r\n\t\tWHERE m.measurement_concept_id =  3023465\r\n\t\tAND m.unit_concept_id = 8636\r\n\t\tAND m.value_as_number IS NOT NULL\r\n\t\tAND m.value_as_number <      0.010\r\n\t) violated_rows\r\n) violated_row_count,\r\n( \r\n\tSELECT COUNT_BIG(*) AS num_rows\r\n\tFROM cdm_ibm_mdcd_v993.dbo.measurement m\r\n\t\r\n\tWHERE measurement_concept_id =  3023465\r\n\tAND unit_concept_id = 8636\r\n\tAND value_as_number IS NOT NULL\r\n) denominator\r\n;","CHECK_NAME":"plausibleValueLow","CHECK_LEVEL":"CONCEPT","CHECK_DESCRIPTION":"For the combination of CONCEPT_ID  3023465 (Gamma globulin [Mass/volume] in Serum or Plasma by Electrophoresis) and UNIT_CONCEPT_ID 8636 (gram per liter), the number and percent of records that have a value less than      0.010.","CDM_TABLE_NAME":"MEASUREMENT","CDM_FIELD_NAME":"MEASUREMENT_CONCEPT_ID","CONCEPT_ID":" 3023465","UNIT_CONCEPT_ID":"8636","SQL_FILE":"concept_plausible_value_low.sql","CATEGORY":"Plausibility","SUBCATEGORY":"Atemporal","CONTEXT":"Verification","checkId":1716,"FAILED":0,"THRESHOLD_VALUE":5,"_row":"18.591"},{"NUM_VIOLATED_ROWS":0,"PCT_VIOLATED_ROWS":0,"NUM_DENOMINATOR_ROWS":0,"EXECUTION_TIME":"5.860806 secs","QUERY_TEXT":"\r\n/*********\r\nCONCEPT LEVEL check:\r\nPLAUSIBLE_VALUE_LOW - find any MEASUREMENT records that have VALUE_AS_NUMBER with non-null value < plausible low value\r\n\r\nParameters used in this template:\r\ncdmDatabaseSchema = cdm_ibm_mdcd_v993.dbo\r\nconceptId =  3023465\r\nunitConceptId = 8713\r\nplausibleValueLow =      0.010\r\n\r\n**********/\r\n\r\n\r\nSELECT num_violated_rows, CASE WHEN denominator.num_rows = 0 THEN 0 ELSE 1.0*num_violated_rows/denominator.num_rows END  AS pct_violated_rows, \r\n  denominator.num_rows as num_denominator_rows\r\nFROM\r\n(\r\n\tSELECT COUNT_BIG(*) AS num_violated_rows\r\n\tFROM\r\n\t(\r\n\t\tSELECT m.* \r\n\t\tFROM cdm_ibm_mdcd_v993.dbo.measurement m\r\n\t\t\r\n\t\tWHERE m.measurement_concept_id =  3023465\r\n\t\tAND m.unit_concept_id = 8713\r\n\t\tAND m.value_as_number IS NOT NULL\r\n\t\tAND m.value_as_number <      0.010\r\n\t) violated_rows\r\n) violated_row_count,\r\n( \r\n\tSELECT COUNT_BIG(*) AS num_rows\r\n\tFROM cdm_ibm_mdcd_v993.dbo.measurement m\r\n\t\r\n\tWHERE measurement_concept_id =  3023465\r\n\tAND unit_concept_id = 8713\r\n\tAND value_as_number IS NOT NULL\r\n) denominator\r\n;","CHECK_NAME":"plausibleValueLow","CHECK_LEVEL":"CONCEPT","CHECK_DESCRIPTION":"For the combination of CONCEPT_ID  3023465 (Gamma globulin [Mass/volume] in Serum or Plasma by Electrophoresis) and UNIT_CONCEPT_ID 8713 (gram per deciliter), the number and percent of records that have a value less than      0.010.","CDM_TABLE_NAME":"MEASUREMENT","CDM_FIELD_NAME":"MEASUREMENT_CONCEPT_ID","CONCEPT_ID":" 3023465","UNIT_CONCEPT_ID":"8713","SQL_FILE":"concept_plausible_value_low.sql","CATEGORY":"Plausibility","SUBCATEGORY":"Atemporal","CONTEXT":"Verification","checkId":1717,"FAILED":0,"THRESHOLD_VALUE":5,"_row":"18.592"},{"NUM_VIOLATED_ROWS":0,"PCT_VIOLATED_ROWS":0,"NUM_DENOMINATOR_ROWS":0,"EXECUTION_TIME":"0.679990 secs","QUERY_TEXT":"\r\n/*********\r\nCONCEPT LEVEL check:\r\nPLAUSIBLE_VALUE_LOW - find any MEASUREMENT records that have VALUE_AS_NUMBER with non-null value < plausible low value\r\n\r\nParameters used in this template:\r\ncdmDatabaseSchema = cdm_ibm_mdcd_v993.dbo\r\nconceptId =  3023520\r\nunitConceptId = 8554\r\nplausibleValueLow =      0.000\r\n\r\n**********/\r\n\r\n\r\nSELECT num_violated_rows, CASE WHEN denominator.num_rows = 0 THEN 0 ELSE 1.0*num_violated_rows/denominator.num_rows END  AS pct_violated_rows, \r\n  denominator.num_rows as num_denominator_rows\r\nFROM\r\n(\r\n\tSELECT COUNT_BIG(*) AS num_violated_rows\r\n\tFROM\r\n\t(\r\n\t\tSELECT m.* \r\n\t\tFROM cdm_ibm_mdcd_v993.dbo.measurement m\r\n\t\t\r\n\t\tWHERE m.measurement_concept_id =  3023520\r\n\t\tAND m.unit_concept_id = 8554\r\n\t\tAND m.value_as_number IS NOT NULL\r\n\t\tAND m.value_as_number <      0.000\r\n\t) violated_rows\r\n) violated_row_count,\r\n( \r\n\tSELECT COUNT_BIG(*) AS num_rows\r\n\tFROM cdm_ibm_mdcd_v993.dbo.measurement m\r\n\t\r\n\tWHERE measurement_concept_id =  3023520\r\n\tAND unit_concept_id = 8554\r\n\tAND value_as_number IS NOT NULL\r\n) denominator\r\n;","CHECK_NAME":"plausibleValueLow","CHECK_LEVEL":"CONCEPT","CHECK_DESCRIPTION":"For the combination of CONCEPT_ID  3023520 (Reticulocytes [#/volume] in Blood) and UNIT_CONCEPT_ID 8554 (percent), the number and percent of records that have a value less than      0.000.","CDM_TABLE_NAME":"MEASUREMENT","CDM_FIELD_NAME":"MEASUREMENT_CONCEPT_ID","CONCEPT_ID":" 3023520","UNIT_CONCEPT_ID":"8554","SQL_FILE":"concept_plausible_value_low.sql","CATEGORY":"Plausibility","SUBCATEGORY":"Atemporal","CONTEXT":"Verification","checkId":1718,"FAILED":0,"THRESHOLD_VALUE":5,"_row":"18.593"},{"NUM_VIOLATED_ROWS":0,"PCT_VIOLATED_ROWS":0,"NUM_DENOMINATOR_ROWS":0,"EXECUTION_TIME":"5.799833 secs","QUERY_TEXT":"\r\n/*********\r\nCONCEPT LEVEL check:\r\nPLAUSIBLE_VALUE_LOW - find any MEASUREMENT records that have VALUE_AS_NUMBER with non-null value < plausible low value\r\n\r\nParameters used in this template:\r\ncdmDatabaseSchema = cdm_ibm_mdcd_v993.dbo\r\nconceptId =  3023520\r\nunitConceptId = 8848\r\nplausibleValueLow =      0.000\r\n\r\n**********/\r\n\r\n\r\nSELECT num_violated_rows, CASE WHEN denominator.num_rows = 0 THEN 0 ELSE 1.0*num_violated_rows/denominator.num_rows END  AS pct_violated_rows, \r\n  denominator.num_rows as num_denominator_rows\r\nFROM\r\n(\r\n\tSELECT COUNT_BIG(*) AS num_violated_rows\r\n\tFROM\r\n\t(\r\n\t\tSELECT m.* \r\n\t\tFROM cdm_ibm_mdcd_v993.dbo.measurement m\r\n\t\t\r\n\t\tWHERE m.measurement_concept_id =  3023520\r\n\t\tAND m.unit_concept_id = 8848\r\n\t\tAND m.value_as_number IS NOT NULL\r\n\t\tAND m.value_as_number <      0.000\r\n\t) violated_rows\r\n) violated_row_count,\r\n( \r\n\tSELECT COUNT_BIG(*) AS num_rows\r\n\tFROM cdm_ibm_mdcd_v993.dbo.measurement m\r\n\t\r\n\tWHERE measurement_concept_id =  3023520\r\n\tAND unit_concept_id = 8848\r\n\tAND value_as_number IS NOT NULL\r\n) denominator\r\n;","CHECK_NAME":"plausibleValueLow","CHECK_LEVEL":"CONCEPT","CHECK_DESCRIPTION":"For the combination of CONCEPT_ID  3023520 (Reticulocytes [#/volume] in Blood) and UNIT_CONCEPT_ID 8848 (thousand per microliter), the number and percent of records that have a value less than      0.000.","CDM_TABLE_NAME":"MEASUREMENT","CDM_FIELD_NAME":"MEASUREMENT_CONCEPT_ID","CONCEPT_ID":" 3023520","UNIT_CONCEPT_ID":"8848","SQL_FILE":"concept_plausible_value_low.sql","CATEGORY":"Plausibility","SUBCATEGORY":"Atemporal","CONTEXT":"Verification","checkId":1719,"FAILED":0,"THRESHOLD_VALUE":5,"_row":"18.594"},{"NUM_VIOLATED_ROWS":0,"PCT_VIOLATED_ROWS":0,"NUM_DENOMINATOR_ROWS":0,"EXECUTION_TIME":"0.548972 secs","QUERY_TEXT":"\r\n/*********\r\nCONCEPT LEVEL check:\r\nPLAUSIBLE_VALUE_LOW - find any MEASUREMENT records that have VALUE_AS_NUMBER with non-null value < plausible low value\r\n\r\nParameters used in this template:\r\ncdmDatabaseSchema = cdm_ibm_mdcd_v993.dbo\r\nconceptId =  3023520\r\nunitConceptId = 8961\r\nplausibleValueLow =      0.010\r\n\r\n**********/\r\n\r\n\r\nSELECT num_violated_rows, CASE WHEN denominator.num_rows = 0 THEN 0 ELSE 1.0*num_violated_rows/denominator.num_rows END  AS pct_violated_rows, \r\n  denominator.num_rows as num_denominator_rows\r\nFROM\r\n(\r\n\tSELECT COUNT_BIG(*) AS num_violated_rows\r\n\tFROM\r\n\t(\r\n\t\tSELECT m.* \r\n\t\tFROM cdm_ibm_mdcd_v993.dbo.measurement m\r\n\t\t\r\n\t\tWHERE m.measurement_concept_id =  3023520\r\n\t\tAND m.unit_concept_id = 8961\r\n\t\tAND m.value_as_number IS NOT NULL\r\n\t\tAND m.value_as_number <      0.010\r\n\t) violated_rows\r\n) violated_row_count,\r\n( \r\n\tSELECT COUNT_BIG(*) AS num_rows\r\n\tFROM cdm_ibm_mdcd_v993.dbo.measurement m\r\n\t\r\n\tWHERE measurement_concept_id =  3023520\r\n\tAND unit_concept_id = 8961\r\n\tAND value_as_number IS NOT NULL\r\n) denominator\r\n;","CHECK_NAME":"plausibleValueLow","CHECK_LEVEL":"CONCEPT","CHECK_DESCRIPTION":"For the combination of CONCEPT_ID  3023520 (Reticulocytes [#/volume] in Blood) and UNIT_CONCEPT_ID 8961 (thousand per cubic millimeter), the number and percent of records that have a value less than      0.010.","CDM_TABLE_NAME":"MEASUREMENT","CDM_FIELD_NAME":"MEASUREMENT_CONCEPT_ID","CONCEPT_ID":" 3023520","UNIT_CONCEPT_ID":"8961","SQL_FILE":"concept_plausible_value_low.sql","CATEGORY":"Plausibility","SUBCATEGORY":"Atemporal","CONTEXT":"Verification","checkId":1720,"FAILED":0,"THRESHOLD_VALUE":5,"_row":"18.595"},{"NUM_VIOLATED_ROWS":0,"PCT_VIOLATED_ROWS":0,"NUM_DENOMINATOR_ROWS":0,"EXECUTION_TIME":"0.658992 secs","QUERY_TEXT":"\r\n/*********\r\nCONCEPT LEVEL check:\r\nPLAUSIBLE_VALUE_LOW - find any MEASUREMENT records that have VALUE_AS_NUMBER with non-null value < plausible low value\r\n\r\nParameters used in this template:\r\ncdmDatabaseSchema = cdm_ibm_mdcd_v993.dbo\r\nconceptId =  3023599\r\nunitConceptId = 8583\r\nplausibleValueLow =     70.000\r\n\r\n**********/\r\n\r\n\r\nSELECT num_violated_rows, CASE WHEN denominator.num_rows = 0 THEN 0 ELSE 1.0*num_violated_rows/denominator.num_rows END  AS pct_violated_rows, \r\n  denominator.num_rows as num_denominator_rows\r\nFROM\r\n(\r\n\tSELECT COUNT_BIG(*) AS num_violated_rows\r\n\tFROM\r\n\t(\r\n\t\tSELECT m.* \r\n\t\tFROM cdm_ibm_mdcd_v993.dbo.measurement m\r\n\t\t\r\n\t\tWHERE m.measurement_concept_id =  3023599\r\n\t\tAND m.unit_concept_id = 8583\r\n\t\tAND m.value_as_number IS NOT NULL\r\n\t\tAND m.value_as_number <     70.000\r\n\t) violated_rows\r\n) violated_row_count,\r\n( \r\n\tSELECT COUNT_BIG(*) AS num_rows\r\n\tFROM cdm_ibm_mdcd_v993.dbo.measurement m\r\n\t\r\n\tWHERE measurement_concept_id =  3023599\r\n\tAND unit_concept_id = 8583\r\n\tAND value_as_number IS NOT NULL\r\n) denominator\r\n;","CHECK_NAME":"plausibleValueLow","CHECK_LEVEL":"CONCEPT","CHECK_DESCRIPTION":"For the combination of CONCEPT_ID  3023599 (MCV [Entitic volume] by Automated count) and UNIT_CONCEPT_ID 8583 (femtoliter), the number and percent of records that have a value less than     70.000.","CDM_TABLE_NAME":"MEASUREMENT","CDM_FIELD_NAME":"MEASUREMENT_CONCEPT_ID","CONCEPT_ID":" 3023599","UNIT_CONCEPT_ID":"8583","SQL_FILE":"concept_plausible_value_low.sql","CATEGORY":"Plausibility","SUBCATEGORY":"Atemporal","CONTEXT":"Verification","checkId":1721,"FAILED":0,"THRESHOLD_VALUE":5,"_row":"18.596"},{"NUM_VIOLATED_ROWS":0,"PCT_VIOLATED_ROWS":0,"NUM_DENOMINATOR_ROWS":0,"EXECUTION_TIME":"0.941971 secs","QUERY_TEXT":"\r\n/*********\r\nCONCEPT LEVEL check:\r\nPLAUSIBLE_VALUE_LOW - find any MEASUREMENT records that have VALUE_AS_NUMBER with non-null value < plausible low value\r\n\r\nParameters used in this template:\r\ncdmDatabaseSchema = cdm_ibm_mdcd_v993.dbo\r\nconceptId =  3023643\r\nunitConceptId = 8816\r\nplausibleValueLow =      0.000\r\n\r\n**********/\r\n\r\n\r\nSELECT num_violated_rows, CASE WHEN denominator.num_rows = 0 THEN 0 ELSE 1.0*num_violated_rows/denominator.num_rows END  AS pct_violated_rows, \r\n  denominator.num_rows as num_denominator_rows\r\nFROM\r\n(\r\n\tSELECT COUNT_BIG(*) AS num_violated_rows\r\n\tFROM\r\n\t(\r\n\t\tSELECT m.* \r\n\t\tFROM cdm_ibm_mdcd_v993.dbo.measurement m\r\n\t\t\r\n\t\tWHERE m.measurement_concept_id =  3023643\r\n\t\tAND m.unit_concept_id = 8816\r\n\t\tAND m.value_as_number IS NOT NULL\r\n\t\tAND m.value_as_number <      0.000\r\n\t) violated_rows\r\n) violated_row_count,\r\n( \r\n\tSELECT COUNT_BIG(*) AS num_rows\r\n\tFROM cdm_ibm_mdcd_v993.dbo.measurement m\r\n\t\r\n\tWHERE measurement_concept_id =  3023643\r\n\tAND unit_concept_id = 8816\r\n\tAND value_as_number IS NOT NULL\r\n) denominator\r\n;","CHECK_NAME":"plausibleValueLow","CHECK_LEVEL":"CONCEPT","CHECK_DESCRIPTION":"For the combination of CONCEPT_ID  3023643 (Blasts/100 leukocytes in Blood by Manual count) and UNIT_CONCEPT_ID 8816 (million per milliliter), the number and percent of records that have a value less than      0.000.","CDM_TABLE_NAME":"MEASUREMENT","CDM_FIELD_NAME":"MEASUREMENT_CONCEPT_ID","CONCEPT_ID":" 3023643","UNIT_CONCEPT_ID":"8816","SQL_FILE":"concept_plausible_value_low.sql","CATEGORY":"Plausibility","SUBCATEGORY":"Atemporal","CONTEXT":"Verification","checkId":1722,"FAILED":0,"THRESHOLD_VALUE":5,"_row":"18.597"},{"NUM_VIOLATED_ROWS":0,"PCT_VIOLATED_ROWS":0,"NUM_DENOMINATOR_ROWS":0,"EXECUTION_TIME":"4.816867 secs","QUERY_TEXT":"\r\n/*********\r\nCONCEPT LEVEL check:\r\nPLAUSIBLE_VALUE_LOW - find any MEASUREMENT records that have VALUE_AS_NUMBER with non-null value < plausible low value\r\n\r\nParameters used in this template:\r\ncdmDatabaseSchema = cdm_ibm_mdcd_v993.dbo\r\nconceptId =  3023643\r\nunitConceptId = 8848\r\nplausibleValueLow =      0.000\r\n\r\n**********/\r\n\r\n\r\nSELECT num_violated_rows, CASE WHEN denominator.num_rows = 0 THEN 0 ELSE 1.0*num_violated_rows/denominator.num_rows END  AS pct_violated_rows, \r\n  denominator.num_rows as num_denominator_rows\r\nFROM\r\n(\r\n\tSELECT COUNT_BIG(*) AS num_violated_rows\r\n\tFROM\r\n\t(\r\n\t\tSELECT m.* \r\n\t\tFROM cdm_ibm_mdcd_v993.dbo.measurement m\r\n\t\t\r\n\t\tWHERE m.measurement_concept_id =  3023643\r\n\t\tAND m.unit_concept_id = 8848\r\n\t\tAND m.value_as_number IS NOT NULL\r\n\t\tAND m.value_as_number <      0.000\r\n\t) violated_rows\r\n) violated_row_count,\r\n( \r\n\tSELECT COUNT_BIG(*) AS num_rows\r\n\tFROM cdm_ibm_mdcd_v993.dbo.measurement m\r\n\t\r\n\tWHERE measurement_concept_id =  3023643\r\n\tAND unit_concept_id = 8848\r\n\tAND value_as_number IS NOT NULL\r\n) denominator\r\n;","CHECK_NAME":"plausibleValueLow","CHECK_LEVEL":"CONCEPT","CHECK_DESCRIPTION":"For the combination of CONCEPT_ID  3023643 (Blasts/100 leukocytes in Blood by Manual count) and UNIT_CONCEPT_ID 8848 (thousand per microliter), the number and percent of records that have a value less than      0.000.","CDM_TABLE_NAME":"MEASUREMENT","CDM_FIELD_NAME":"MEASUREMENT_CONCEPT_ID","CONCEPT_ID":" 3023643","UNIT_CONCEPT_ID":"8848","SQL_FILE":"concept_plausible_value_low.sql","CATEGORY":"Plausibility","SUBCATEGORY":"Atemporal","CONTEXT":"Verification","checkId":1723,"FAILED":0,"THRESHOLD_VALUE":5,"_row":"18.598"},{"NUM_VIOLATED_ROWS":0,"PCT_VIOLATED_ROWS":0,"NUM_DENOMINATOR_ROWS":0,"EXECUTION_TIME":"1.165988 secs","QUERY_TEXT":"\r\n/*********\r\nCONCEPT LEVEL check:\r\nPLAUSIBLE_VALUE_LOW - find any MEASUREMENT records that have VALUE_AS_NUMBER with non-null value < plausible low value\r\n\r\nParameters used in this template:\r\ncdmDatabaseSchema = cdm_ibm_mdcd_v993.dbo\r\nconceptId =  3023694\r\nunitConceptId = 8647\r\nplausibleValueLow =      0.000\r\n\r\n**********/\r\n\r\n\r\nSELECT num_violated_rows, CASE WHEN denominator.num_rows = 0 THEN 0 ELSE 1.0*num_violated_rows/denominator.num_rows END  AS pct_violated_rows, \r\n  denominator.num_rows as num_denominator_rows\r\nFROM\r\n(\r\n\tSELECT COUNT_BIG(*) AS num_violated_rows\r\n\tFROM\r\n\t(\r\n\t\tSELECT m.* \r\n\t\tFROM cdm_ibm_mdcd_v993.dbo.measurement m\r\n\t\t\r\n\t\tWHERE m.measurement_concept_id =  3023694\r\n\t\tAND m.unit_concept_id = 8647\r\n\t\tAND m.value_as_number IS NOT NULL\r\n\t\tAND m.value_as_number <      0.000\r\n\t) violated_rows\r\n) violated_row_count,\r\n( \r\n\tSELECT COUNT_BIG(*) AS num_rows\r\n\tFROM cdm_ibm_mdcd_v993.dbo.measurement m\r\n\t\r\n\tWHERE measurement_concept_id =  3023694\r\n\tAND unit_concept_id = 8647\r\n\tAND value_as_number IS NOT NULL\r\n) denominator\r\n;","CHECK_NAME":"plausibleValueLow","CHECK_LEVEL":"CONCEPT","CHECK_DESCRIPTION":"For the combination of CONCEPT_ID  3023694 (Leukocytes [#/volume] in Cerebral spinal fluid by Manual count) and UNIT_CONCEPT_ID 8647 (per microliter), the number and percent of records that have a value less than      0.000.","CDM_TABLE_NAME":"MEASUREMENT","CDM_FIELD_NAME":"MEASUREMENT_CONCEPT_ID","CONCEPT_ID":" 3023694","UNIT_CONCEPT_ID":"8647","SQL_FILE":"concept_plausible_value_low.sql","CATEGORY":"Plausibility","SUBCATEGORY":"Atemporal","CONTEXT":"Verification","checkId":1724,"FAILED":0,"THRESHOLD_VALUE":5,"_row":"18.599"},{"NUM_VIOLATED_ROWS":0,"PCT_VIOLATED_ROWS":0,"NUM_DENOMINATOR_ROWS":0,"EXECUTION_TIME":"1.318959 secs","QUERY_TEXT":"\r\n/*********\r\nCONCEPT LEVEL check:\r\nPLAUSIBLE_VALUE_LOW - find any MEASUREMENT records that have VALUE_AS_NUMBER with non-null value < plausible low value\r\n\r\nParameters used in this template:\r\ncdmDatabaseSchema = cdm_ibm_mdcd_v993.dbo\r\nconceptId =  3023694\r\nunitConceptId = 8785\r\nplausibleValueLow =      0.000\r\n\r\n**********/\r\n\r\n\r\nSELECT num_violated_rows, CASE WHEN denominator.num_rows = 0 THEN 0 ELSE 1.0*num_violated_rows/denominator.num_rows END  AS pct_violated_rows, \r\n  denominator.num_rows as num_denominator_rows\r\nFROM\r\n(\r\n\tSELECT COUNT_BIG(*) AS num_violated_rows\r\n\tFROM\r\n\t(\r\n\t\tSELECT m.* \r\n\t\tFROM cdm_ibm_mdcd_v993.dbo.measurement m\r\n\t\t\r\n\t\tWHERE m.measurement_concept_id =  3023694\r\n\t\tAND m.unit_concept_id = 8785\r\n\t\tAND m.value_as_number IS NOT NULL\r\n\t\tAND m.value_as_number <      0.000\r\n\t) violated_rows\r\n) violated_row_count,\r\n( \r\n\tSELECT COUNT_BIG(*) AS num_rows\r\n\tFROM cdm_ibm_mdcd_v993.dbo.measurement m\r\n\t\r\n\tWHERE measurement_concept_id =  3023694\r\n\tAND unit_concept_id = 8785\r\n\tAND value_as_number IS NOT NULL\r\n) denominator\r\n;","CHECK_NAME":"plausibleValueLow","CHECK_LEVEL":"CONCEPT","CHECK_DESCRIPTION":"For the combination of CONCEPT_ID  3023694 (Leukocytes [#/volume] in Cerebral spinal fluid by Manual count) and UNIT_CONCEPT_ID 8785 (per cubic millimeter), the number and percent of records that have a value less than      0.000.","CDM_TABLE_NAME":"MEASUREMENT","CDM_FIELD_NAME":"MEASUREMENT_CONCEPT_ID","CONCEPT_ID":" 3023694","UNIT_CONCEPT_ID":"8785","SQL_FILE":"concept_plausible_value_low.sql","CATEGORY":"Plausibility","SUBCATEGORY":"Atemporal","CONTEXT":"Verification","checkId":1725,"FAILED":0,"THRESHOLD_VALUE":5,"_row":"18.600"},{"NUM_VIOLATED_ROWS":0,"PCT_VIOLATED_ROWS":0,"NUM_DENOMINATOR_ROWS":0,"EXECUTION_TIME":"0.657990 secs","QUERY_TEXT":"\r\n/*********\r\nCONCEPT LEVEL check:\r\nPLAUSIBLE_VALUE_LOW - find any MEASUREMENT records that have VALUE_AS_NUMBER with non-null value < plausible low value\r\n\r\nParameters used in this template:\r\ncdmDatabaseSchema = cdm_ibm_mdcd_v993.dbo\r\nconceptId =  3023884\r\nunitConceptId = 8554\r\nplausibleValueLow =     18.000\r\n\r\n**********/\r\n\r\n\r\nSELECT num_violated_rows, CASE WHEN denominator.num_rows = 0 THEN 0 ELSE 1.0*num_violated_rows/denominator.num_rows END  AS pct_violated_rows, \r\n  denominator.num_rows as num_denominator_rows\r\nFROM\r\n(\r\n\tSELECT COUNT_BIG(*) AS num_violated_rows\r\n\tFROM\r\n\t(\r\n\t\tSELECT m.* \r\n\t\tFROM cdm_ibm_mdcd_v993.dbo.measurement m\r\n\t\t\r\n\t\tWHERE m.measurement_concept_id =  3023884\r\n\t\tAND m.unit_concept_id = 8554\r\n\t\tAND m.value_as_number IS NOT NULL\r\n\t\tAND m.value_as_number <     18.000\r\n\t) violated_rows\r\n) violated_row_count,\r\n( \r\n\tSELECT COUNT_BIG(*) AS num_rows\r\n\tFROM cdm_ibm_mdcd_v993.dbo.measurement m\r\n\t\r\n\tWHERE measurement_concept_id =  3023884\r\n\tAND unit_concept_id = 8554\r\n\tAND value_as_number IS NOT NULL\r\n) denominator\r\n;","CHECK_NAME":"plausibleValueLow","CHECK_LEVEL":"CONCEPT","CHECK_DESCRIPTION":"For the combination of CONCEPT_ID  3023884 (Cholesterol in HDL/Cholesterol.total [Mass Ratio] in Serum or Plasma) and UNIT_CONCEPT_ID 8554 (percent), the number and percent of records that have a value less than     18.000.","CDM_TABLE_NAME":"MEASUREMENT","CDM_FIELD_NAME":"MEASUREMENT_CONCEPT_ID","CONCEPT_ID":" 3023884","UNIT_CONCEPT_ID":"8554","SQL_FILE":"concept_plausible_value_low.sql","CATEGORY":"Plausibility","SUBCATEGORY":"Atemporal","CONTEXT":"Verification","checkId":1726,"FAILED":0,"THRESHOLD_VALUE":5,"_row":"18.601"},{"NUM_VIOLATED_ROWS":0,"PCT_VIOLATED_ROWS":0,"NUM_DENOMINATOR_ROWS":0,"EXECUTION_TIME":"0.632982 secs","QUERY_TEXT":"\r\n/*********\r\nCONCEPT LEVEL check:\r\nPLAUSIBLE_VALUE_LOW - find any MEASUREMENT records that have VALUE_AS_NUMBER with non-null value < plausible low value\r\n\r\nParameters used in this template:\r\ncdmDatabaseSchema = cdm_ibm_mdcd_v993.dbo\r\nconceptId =  3024128\r\nunitConceptId = 8713\r\nplausibleValueLow =      1.000\r\n\r\n**********/\r\n\r\n\r\nSELECT num_violated_rows, CASE WHEN denominator.num_rows = 0 THEN 0 ELSE 1.0*num_violated_rows/denominator.num_rows END  AS pct_violated_rows, \r\n  denominator.num_rows as num_denominator_rows\r\nFROM\r\n(\r\n\tSELECT COUNT_BIG(*) AS num_violated_rows\r\n\tFROM\r\n\t(\r\n\t\tSELECT m.* \r\n\t\tFROM cdm_ibm_mdcd_v993.dbo.measurement m\r\n\t\t\r\n\t\tWHERE m.measurement_concept_id =  3024128\r\n\t\tAND m.unit_concept_id = 8713\r\n\t\tAND m.value_as_number IS NOT NULL\r\n\t\tAND m.value_as_number <      1.000\r\n\t) violated_rows\r\n) violated_row_count,\r\n( \r\n\tSELECT COUNT_BIG(*) AS num_rows\r\n\tFROM cdm_ibm_mdcd_v993.dbo.measurement m\r\n\t\r\n\tWHERE measurement_concept_id =  3024128\r\n\tAND unit_concept_id = 8713\r\n\tAND value_as_number IS NOT NULL\r\n) denominator\r\n;","CHECK_NAME":"plausibleValueLow","CHECK_LEVEL":"CONCEPT","CHECK_DESCRIPTION":"For the combination of CONCEPT_ID  3024128 (Bilirubin.total [Mass/volume] in Serum or Plasma) and UNIT_CONCEPT_ID 8713 (gram per deciliter), the number and percent of records that have a value less than      1.000.","CDM_TABLE_NAME":"MEASUREMENT","CDM_FIELD_NAME":"MEASUREMENT_CONCEPT_ID","CONCEPT_ID":" 3024128","UNIT_CONCEPT_ID":"8713","SQL_FILE":"concept_plausible_value_low.sql","CATEGORY":"Plausibility","SUBCATEGORY":"Atemporal","CONTEXT":"Verification","checkId":1727,"FAILED":0,"THRESHOLD_VALUE":5,"_row":"18.602"},{"NUM_VIOLATED_ROWS":0,"PCT_VIOLATED_ROWS":0,"NUM_DENOMINATOR_ROWS":0,"EXECUTION_TIME":"0.512982 secs","QUERY_TEXT":"\r\n/*********\r\nCONCEPT LEVEL check:\r\nPLAUSIBLE_VALUE_LOW - find any MEASUREMENT records that have VALUE_AS_NUMBER with non-null value < plausible low value\r\n\r\nParameters used in this template:\r\ncdmDatabaseSchema = cdm_ibm_mdcd_v993.dbo\r\nconceptId =  3024128\r\nunitConceptId = 8749\r\nplausibleValueLow =      1.000\r\n\r\n**********/\r\n\r\n\r\nSELECT num_violated_rows, CASE WHEN denominator.num_rows = 0 THEN 0 ELSE 1.0*num_violated_rows/denominator.num_rows END  AS pct_violated_rows, \r\n  denominator.num_rows as num_denominator_rows\r\nFROM\r\n(\r\n\tSELECT COUNT_BIG(*) AS num_violated_rows\r\n\tFROM\r\n\t(\r\n\t\tSELECT m.* \r\n\t\tFROM cdm_ibm_mdcd_v993.dbo.measurement m\r\n\t\t\r\n\t\tWHERE m.measurement_concept_id =  3024128\r\n\t\tAND m.unit_concept_id = 8749\r\n\t\tAND m.value_as_number IS NOT NULL\r\n\t\tAND m.value_as_number <      1.000\r\n\t) violated_rows\r\n) violated_row_count,\r\n( \r\n\tSELECT COUNT_BIG(*) AS num_rows\r\n\tFROM cdm_ibm_mdcd_v993.dbo.measurement m\r\n\t\r\n\tWHERE measurement_concept_id =  3024128\r\n\tAND unit_concept_id = 8749\r\n\tAND value_as_number IS NOT NULL\r\n) denominator\r\n;","CHECK_NAME":"plausibleValueLow","CHECK_LEVEL":"CONCEPT","CHECK_DESCRIPTION":"For the combination of CONCEPT_ID  3024128 (Bilirubin.total [Mass/volume] in Serum or Plasma) and UNIT_CONCEPT_ID 8749 (micromole per liter), the number and percent of records that have a value less than      1.000.","CDM_TABLE_NAME":"MEASUREMENT","CDM_FIELD_NAME":"MEASUREMENT_CONCEPT_ID","CONCEPT_ID":" 3024128","UNIT_CONCEPT_ID":"8749","SQL_FILE":"concept_plausible_value_low.sql","CATEGORY":"Plausibility","SUBCATEGORY":"Atemporal","CONTEXT":"Verification","checkId":1728,"FAILED":0,"THRESHOLD_VALUE":5,"_row":"18.603"},{"NUM_VIOLATED_ROWS":0,"PCT_VIOLATED_ROWS":0,"NUM_DENOMINATOR_ROWS":0,"EXECUTION_TIME":"0.746986 secs","QUERY_TEXT":"\r\n/*********\r\nCONCEPT LEVEL check:\r\nPLAUSIBLE_VALUE_LOW - find any MEASUREMENT records that have VALUE_AS_NUMBER with non-null value < plausible low value\r\n\r\nParameters used in this template:\r\ncdmDatabaseSchema = cdm_ibm_mdcd_v993.dbo\r\nconceptId =  3024128\r\nunitConceptId = 8753\r\nplausibleValueLow =      1.000\r\n\r\n**********/\r\n\r\n\r\nSELECT num_violated_rows, CASE WHEN denominator.num_rows = 0 THEN 0 ELSE 1.0*num_violated_rows/denominator.num_rows END  AS pct_violated_rows, \r\n  denominator.num_rows as num_denominator_rows\r\nFROM\r\n(\r\n\tSELECT COUNT_BIG(*) AS num_violated_rows\r\n\tFROM\r\n\t(\r\n\t\tSELECT m.* \r\n\t\tFROM cdm_ibm_mdcd_v993.dbo.measurement m\r\n\t\t\r\n\t\tWHERE m.measurement_concept_id =  3024128\r\n\t\tAND m.unit_concept_id = 8753\r\n\t\tAND m.value_as_number IS NOT NULL\r\n\t\tAND m.value_as_number <      1.000\r\n\t) violated_rows\r\n) violated_row_count,\r\n( \r\n\tSELECT COUNT_BIG(*) AS num_rows\r\n\tFROM cdm_ibm_mdcd_v993.dbo.measurement m\r\n\t\r\n\tWHERE measurement_concept_id =  3024128\r\n\tAND unit_concept_id = 8753\r\n\tAND value_as_number IS NOT NULL\r\n) denominator\r\n;","CHECK_NAME":"plausibleValueLow","CHECK_LEVEL":"CONCEPT","CHECK_DESCRIPTION":"For the combination of CONCEPT_ID  3024128 (Bilirubin.total [Mass/volume] in Serum or Plasma) and UNIT_CONCEPT_ID 8753 (millimole per liter), the number and percent of records that have a value less than      1.000.","CDM_TABLE_NAME":"MEASUREMENT","CDM_FIELD_NAME":"MEASUREMENT_CONCEPT_ID","CONCEPT_ID":" 3024128","UNIT_CONCEPT_ID":"8753","SQL_FILE":"concept_plausible_value_low.sql","CATEGORY":"Plausibility","SUBCATEGORY":"Atemporal","CONTEXT":"Verification","checkId":1729,"FAILED":0,"THRESHOLD_VALUE":5,"_row":"18.604"},{"NUM_VIOLATED_ROWS":0,"PCT_VIOLATED_ROWS":0,"NUM_DENOMINATOR_ROWS":0,"EXECUTION_TIME":"0.585975 secs","QUERY_TEXT":"\r\n/*********\r\nCONCEPT LEVEL check:\r\nPLAUSIBLE_VALUE_LOW - find any MEASUREMENT records that have VALUE_AS_NUMBER with non-null value < plausible low value\r\n\r\nParameters used in this template:\r\ncdmDatabaseSchema = cdm_ibm_mdcd_v993.dbo\r\nconceptId =  3024128\r\nunitConceptId = 8840\r\nplausibleValueLow =      1.000\r\n\r\n**********/\r\n\r\n\r\nSELECT num_violated_rows, CASE WHEN denominator.num_rows = 0 THEN 0 ELSE 1.0*num_violated_rows/denominator.num_rows END  AS pct_violated_rows, \r\n  denominator.num_rows as num_denominator_rows\r\nFROM\r\n(\r\n\tSELECT COUNT_BIG(*) AS num_violated_rows\r\n\tFROM\r\n\t(\r\n\t\tSELECT m.* \r\n\t\tFROM cdm_ibm_mdcd_v993.dbo.measurement m\r\n\t\t\r\n\t\tWHERE m.measurement_concept_id =  3024128\r\n\t\tAND m.unit_concept_id = 8840\r\n\t\tAND m.value_as_number IS NOT NULL\r\n\t\tAND m.value_as_number <      1.000\r\n\t) violated_rows\r\n) violated_row_count,\r\n( \r\n\tSELECT COUNT_BIG(*) AS num_rows\r\n\tFROM cdm_ibm_mdcd_v993.dbo.measurement m\r\n\t\r\n\tWHERE measurement_concept_id =  3024128\r\n\tAND unit_concept_id = 8840\r\n\tAND value_as_number IS NOT NULL\r\n) denominator\r\n;","CHECK_NAME":"plausibleValueLow","CHECK_LEVEL":"CONCEPT","CHECK_DESCRIPTION":"For the combination of CONCEPT_ID  3024128 (Bilirubin.total [Mass/volume] in Serum or Plasma) and UNIT_CONCEPT_ID 8840 (milligram per deciliter), the number and percent of records that have a value less than      1.000.","CDM_TABLE_NAME":"MEASUREMENT","CDM_FIELD_NAME":"MEASUREMENT_CONCEPT_ID","CONCEPT_ID":" 3024128","UNIT_CONCEPT_ID":"8840","SQL_FILE":"concept_plausible_value_low.sql","CATEGORY":"Plausibility","SUBCATEGORY":"Atemporal","CONTEXT":"Verification","checkId":1730,"FAILED":0,"THRESHOLD_VALUE":5,"_row":"18.605"},{"NUM_VIOLATED_ROWS":0,"PCT_VIOLATED_ROWS":0,"NUM_DENOMINATOR_ROWS":0,"EXECUTION_TIME":"0.812972 secs","QUERY_TEXT":"\r\n/*********\r\nCONCEPT LEVEL check:\r\nPLAUSIBLE_VALUE_LOW - find any MEASUREMENT records that have VALUE_AS_NUMBER with non-null value < plausible low value\r\n\r\nParameters used in this template:\r\ncdmDatabaseSchema = cdm_ibm_mdcd_v993.dbo\r\nconceptId =  3024171\r\nunitConceptId = 8541\r\nplausibleValueLow =      0.000\r\n\r\n**********/\r\n\r\n\r\nSELECT num_violated_rows, CASE WHEN denominator.num_rows = 0 THEN 0 ELSE 1.0*num_violated_rows/denominator.num_rows END  AS pct_violated_rows, \r\n  denominator.num_rows as num_denominator_rows\r\nFROM\r\n(\r\n\tSELECT COUNT_BIG(*) AS num_violated_rows\r\n\tFROM\r\n\t(\r\n\t\tSELECT m.* \r\n\t\tFROM cdm_ibm_mdcd_v993.dbo.measurement m\r\n\t\t\r\n\t\tWHERE m.measurement_concept_id =  3024171\r\n\t\tAND m.unit_concept_id = 8541\r\n\t\tAND m.value_as_number IS NOT NULL\r\n\t\tAND m.value_as_number <      0.000\r\n\t) violated_rows\r\n) violated_row_count,\r\n( \r\n\tSELECT COUNT_BIG(*) AS num_rows\r\n\tFROM cdm_ibm_mdcd_v993.dbo.measurement m\r\n\t\r\n\tWHERE measurement_concept_id =  3024171\r\n\tAND unit_concept_id = 8541\r\n\tAND value_as_number IS NOT NULL\r\n) denominator\r\n;","CHECK_NAME":"plausibleValueLow","CHECK_LEVEL":"CONCEPT","CHECK_DESCRIPTION":"For the combination of CONCEPT_ID  3024171 (Respiratory rate) and UNIT_CONCEPT_ID 8541 (per minute), the number and percent of records that have a value less than      0.000.","CDM_TABLE_NAME":"MEASUREMENT","CDM_FIELD_NAME":"MEASUREMENT_CONCEPT_ID","CONCEPT_ID":" 3024171","UNIT_CONCEPT_ID":"8541","SQL_FILE":"concept_plausible_value_low.sql","CATEGORY":"Plausibility","SUBCATEGORY":"Atemporal","CONTEXT":"Verification","checkId":1731,"FAILED":0,"THRESHOLD_VALUE":5,"_row":"18.606"},{"NUM_VIOLATED_ROWS":0,"PCT_VIOLATED_ROWS":0,"NUM_DENOMINATOR_ROWS":0,"EXECUTION_TIME":"13.302648 secs","QUERY_TEXT":"\r\n/*********\r\nCONCEPT LEVEL check:\r\nPLAUSIBLE_VALUE_LOW - find any MEASUREMENT records that have VALUE_AS_NUMBER with non-null value < plausible low value\r\n\r\nParameters used in this template:\r\ncdmDatabaseSchema = cdm_ibm_mdcd_v993.dbo\r\nconceptId =  3024171\r\nunitConceptId = 9211\r\nplausibleValueLow =      0.000\r\n\r\n**********/\r\n\r\n\r\nSELECT num_violated_rows, CASE WHEN denominator.num_rows = 0 THEN 0 ELSE 1.0*num_violated_rows/denominator.num_rows END  AS pct_violated_rows, \r\n  denominator.num_rows as num_denominator_rows\r\nFROM\r\n(\r\n\tSELECT COUNT_BIG(*) AS num_violated_rows\r\n\tFROM\r\n\t(\r\n\t\tSELECT m.* \r\n\t\tFROM cdm_ibm_mdcd_v993.dbo.measurement m\r\n\t\t\r\n\t\tWHERE m.measurement_concept_id =  3024171\r\n\t\tAND m.unit_concept_id = 9211\r\n\t\tAND m.value_as_number IS NOT NULL\r\n\t\tAND m.value_as_number <      0.000\r\n\t) violated_rows\r\n) violated_row_count,\r\n( \r\n\tSELECT COUNT_BIG(*) AS num_rows\r\n\tFROM cdm_ibm_mdcd_v993.dbo.measurement m\r\n\t\r\n\tWHERE measurement_concept_id =  3024171\r\n\tAND unit_concept_id = 9211\r\n\tAND value_as_number IS NOT NULL\r\n) denominator\r\n;","CHECK_NAME":"plausibleValueLow","CHECK_LEVEL":"CONCEPT","CHECK_DESCRIPTION":"For the combination of CONCEPT_ID  3024171 (Respiratory rate) and UNIT_CONCEPT_ID 9211 (minute), the number and percent of records that have a value less than      0.000.","CDM_TABLE_NAME":"MEASUREMENT","CDM_FIELD_NAME":"MEASUREMENT_CONCEPT_ID","CONCEPT_ID":" 3024171","UNIT_CONCEPT_ID":"9211","SQL_FILE":"concept_plausible_value_low.sql","CATEGORY":"Plausibility","SUBCATEGORY":"Atemporal","CONTEXT":"Verification","checkId":1732,"FAILED":0,"THRESHOLD_VALUE":5,"_row":"18.607"},{"NUM_VIOLATED_ROWS":0,"PCT_VIOLATED_ROWS":0,"NUM_DENOMINATOR_ROWS":0,"EXECUTION_TIME":"0.723972 secs","QUERY_TEXT":"\r\n/*********\r\nCONCEPT LEVEL check:\r\nPLAUSIBLE_VALUE_LOW - find any MEASUREMENT records that have VALUE_AS_NUMBER with non-null value < plausible low value\r\n\r\nParameters used in this template:\r\ncdmDatabaseSchema = cdm_ibm_mdcd_v993.dbo\r\nconceptId =  3024250\r\nunitConceptId = 8753\r\nplausibleValueLow =      1.000\r\n\r\n**********/\r\n\r\n\r\nSELECT num_violated_rows, CASE WHEN denominator.num_rows = 0 THEN 0 ELSE 1.0*num_violated_rows/denominator.num_rows END  AS pct_violated_rows, \r\n  denominator.num_rows as num_denominator_rows\r\nFROM\r\n(\r\n\tSELECT COUNT_BIG(*) AS num_violated_rows\r\n\tFROM\r\n\t(\r\n\t\tSELECT m.* \r\n\t\tFROM cdm_ibm_mdcd_v993.dbo.measurement m\r\n\t\t\r\n\t\tWHERE m.measurement_concept_id =  3024250\r\n\t\tAND m.unit_concept_id = 8753\r\n\t\tAND m.value_as_number IS NOT NULL\r\n\t\tAND m.value_as_number <      1.000\r\n\t) violated_rows\r\n) violated_row_count,\r\n( \r\n\tSELECT COUNT_BIG(*) AS num_rows\r\n\tFROM cdm_ibm_mdcd_v993.dbo.measurement m\r\n\t\r\n\tWHERE measurement_concept_id =  3024250\r\n\tAND unit_concept_id = 8753\r\n\tAND value_as_number IS NOT NULL\r\n) denominator\r\n;","CHECK_NAME":"plausibleValueLow","CHECK_LEVEL":"CONCEPT","CHECK_DESCRIPTION":"For the combination of CONCEPT_ID  3024250 (Calcium.ionized [Mass/volume] in Serum or Plasma by Ion-selective membrane electrode (ISE)) and UNIT_CONCEPT_ID 8753 (millimole per liter), the number and percent of records that have a value less than      1.000.","CDM_TABLE_NAME":"MEASUREMENT","CDM_FIELD_NAME":"MEASUREMENT_CONCEPT_ID","CONCEPT_ID":" 3024250","UNIT_CONCEPT_ID":"8753","SQL_FILE":"concept_plausible_value_low.sql","CATEGORY":"Plausibility","SUBCATEGORY":"Atemporal","CONTEXT":"Verification","checkId":1733,"FAILED":0,"THRESHOLD_VALUE":5,"_row":"18.608"},{"NUM_VIOLATED_ROWS":0,"PCT_VIOLATED_ROWS":0,"NUM_DENOMINATOR_ROWS":0,"EXECUTION_TIME":"5.579853 secs","QUERY_TEXT":"\r\n/*********\r\nCONCEPT LEVEL check:\r\nPLAUSIBLE_VALUE_LOW - find any MEASUREMENT records that have VALUE_AS_NUMBER with non-null value < plausible low value\r\n\r\nParameters used in this template:\r\ncdmDatabaseSchema = cdm_ibm_mdcd_v993.dbo\r\nconceptId =  3024250\r\nunitConceptId = 8840\r\nplausibleValueLow =      4.000\r\n\r\n**********/\r\n\r\n\r\nSELECT num_violated_rows, CASE WHEN denominator.num_rows = 0 THEN 0 ELSE 1.0*num_violated_rows/denominator.num_rows END  AS pct_violated_rows, \r\n  denominator.num_rows as num_denominator_rows\r\nFROM\r\n(\r\n\tSELECT COUNT_BIG(*) AS num_violated_rows\r\n\tFROM\r\n\t(\r\n\t\tSELECT m.* \r\n\t\tFROM cdm_ibm_mdcd_v993.dbo.measurement m\r\n\t\t\r\n\t\tWHERE m.measurement_concept_id =  3024250\r\n\t\tAND m.unit_concept_id = 8840\r\n\t\tAND m.value_as_number IS NOT NULL\r\n\t\tAND m.value_as_number <      4.000\r\n\t) violated_rows\r\n) violated_row_count,\r\n( \r\n\tSELECT COUNT_BIG(*) AS num_rows\r\n\tFROM cdm_ibm_mdcd_v993.dbo.measurement m\r\n\t\r\n\tWHERE measurement_concept_id =  3024250\r\n\tAND unit_concept_id = 8840\r\n\tAND value_as_number IS NOT NULL\r\n) denominator\r\n;","CHECK_NAME":"plausibleValueLow","CHECK_LEVEL":"CONCEPT","CHECK_DESCRIPTION":"For the combination of CONCEPT_ID  3024250 (Calcium.ionized [Mass/volume] in Serum or Plasma by Ion-selective membrane electrode (ISE)) and UNIT_CONCEPT_ID 8840 (milligram per deciliter), the number and percent of records that have a value less than      4.000.","CDM_TABLE_NAME":"MEASUREMENT","CDM_FIELD_NAME":"MEASUREMENT_CONCEPT_ID","CONCEPT_ID":" 3024250","UNIT_CONCEPT_ID":"8840","SQL_FILE":"concept_plausible_value_low.sql","CATEGORY":"Plausibility","SUBCATEGORY":"Atemporal","CONTEXT":"Verification","checkId":1734,"FAILED":0,"THRESHOLD_VALUE":5,"_row":"18.609"},{"NUM_VIOLATED_ROWS":0,"PCT_VIOLATED_ROWS":0,"NUM_DENOMINATOR_ROWS":0,"EXECUTION_TIME":"1.457953 secs","QUERY_TEXT":"\r\n/*********\r\nCONCEPT LEVEL check:\r\nPLAUSIBLE_VALUE_LOW - find any MEASUREMENT records that have VALUE_AS_NUMBER with non-null value < plausible low value\r\n\r\nParameters used in this template:\r\ncdmDatabaseSchema = cdm_ibm_mdcd_v993.dbo\r\nconceptId =  3024354\r\nunitConceptId = 8876\r\nplausibleValueLow =     20.000\r\n\r\n**********/\r\n\r\n\r\nSELECT num_violated_rows, CASE WHEN denominator.num_rows = 0 THEN 0 ELSE 1.0*num_violated_rows/denominator.num_rows END  AS pct_violated_rows, \r\n  denominator.num_rows as num_denominator_rows\r\nFROM\r\n(\r\n\tSELECT COUNT_BIG(*) AS num_violated_rows\r\n\tFROM\r\n\t(\r\n\t\tSELECT m.* \r\n\t\tFROM cdm_ibm_mdcd_v993.dbo.measurement m\r\n\t\t\r\n\t\tWHERE m.measurement_concept_id =  3024354\r\n\t\tAND m.unit_concept_id = 8876\r\n\t\tAND m.value_as_number IS NOT NULL\r\n\t\tAND m.value_as_number <     20.000\r\n\t) violated_rows\r\n) violated_row_count,\r\n( \r\n\tSELECT COUNT_BIG(*) AS num_rows\r\n\tFROM cdm_ibm_mdcd_v993.dbo.measurement m\r\n\t\r\n\tWHERE measurement_concept_id =  3024354\r\n\tAND unit_concept_id = 8876\r\n\tAND value_as_number IS NOT NULL\r\n) denominator\r\n;","CHECK_NAME":"plausibleValueLow","CHECK_LEVEL":"CONCEPT","CHECK_DESCRIPTION":"For the combination of CONCEPT_ID  3024354 (Oxygen [Partial pressure] in Venous blood) and UNIT_CONCEPT_ID 8876 (millimeter mercury column), the number and percent of records that have a value less than     20.000.","CDM_TABLE_NAME":"MEASUREMENT","CDM_FIELD_NAME":"MEASUREMENT_CONCEPT_ID","CONCEPT_ID":" 3024354","UNIT_CONCEPT_ID":"8876","SQL_FILE":"concept_plausible_value_low.sql","CATEGORY":"Plausibility","SUBCATEGORY":"Atemporal","CONTEXT":"Verification","checkId":1735,"FAILED":0,"THRESHOLD_VALUE":5,"_row":"18.610"},{"NUM_VIOLATED_ROWS":0,"PCT_VIOLATED_ROWS":0,"NUM_DENOMINATOR_ROWS":0,"EXECUTION_TIME":"0.570991 secs","QUERY_TEXT":"\r\n/*********\r\nCONCEPT LEVEL check:\r\nPLAUSIBLE_VALUE_LOW - find any MEASUREMENT records that have VALUE_AS_NUMBER with non-null value < plausible low value\r\n\r\nParameters used in this template:\r\ncdmDatabaseSchema = cdm_ibm_mdcd_v993.dbo\r\nconceptId =  3024386\r\nunitConceptId = 8583\r\nplausibleValueLow =      7.000\r\n\r\n**********/\r\n\r\n\r\nSELECT num_violated_rows, CASE WHEN denominator.num_rows = 0 THEN 0 ELSE 1.0*num_violated_rows/denominator.num_rows END  AS pct_violated_rows, \r\n  denominator.num_rows as num_denominator_rows\r\nFROM\r\n(\r\n\tSELECT COUNT_BIG(*) AS num_violated_rows\r\n\tFROM\r\n\t(\r\n\t\tSELECT m.* \r\n\t\tFROM cdm_ibm_mdcd_v993.dbo.measurement m\r\n\t\t\r\n\t\tWHERE m.measurement_concept_id =  3024386\r\n\t\tAND m.unit_concept_id = 8583\r\n\t\tAND m.value_as_number IS NOT NULL\r\n\t\tAND m.value_as_number <      7.000\r\n\t) violated_rows\r\n) violated_row_count,\r\n( \r\n\tSELECT COUNT_BIG(*) AS num_rows\r\n\tFROM cdm_ibm_mdcd_v993.dbo.measurement m\r\n\t\r\n\tWHERE measurement_concept_id =  3024386\r\n\tAND unit_concept_id = 8583\r\n\tAND value_as_number IS NOT NULL\r\n) denominator\r\n;","CHECK_NAME":"plausibleValueLow","CHECK_LEVEL":"CONCEPT","CHECK_DESCRIPTION":"For the combination of CONCEPT_ID  3024386 (Platelet mean volume [Entitic volume] in Blood by Rees-Ecker) and UNIT_CONCEPT_ID 8583 (femtoliter), the number and percent of records that have a value less than      7.000.","CDM_TABLE_NAME":"MEASUREMENT","CDM_FIELD_NAME":"MEASUREMENT_CONCEPT_ID","CONCEPT_ID":" 3024386","UNIT_CONCEPT_ID":"8583","SQL_FILE":"concept_plausible_value_low.sql","CATEGORY":"Plausibility","SUBCATEGORY":"Atemporal","CONTEXT":"Verification","checkId":1736,"FAILED":0,"THRESHOLD_VALUE":5,"_row":"18.611"},{"NUM_VIOLATED_ROWS":0,"PCT_VIOLATED_ROWS":0,"NUM_DENOMINATOR_ROWS":0,"EXECUTION_TIME":"1.046969 secs","QUERY_TEXT":"\r\n/*********\r\nCONCEPT LEVEL check:\r\nPLAUSIBLE_VALUE_LOW - find any MEASUREMENT records that have VALUE_AS_NUMBER with non-null value < plausible low value\r\n\r\nParameters used in this template:\r\ncdmDatabaseSchema = cdm_ibm_mdcd_v993.dbo\r\nconceptId =  3024561\r\nunitConceptId = 8636\r\nplausibleValueLow =      1.000\r\n\r\n**********/\r\n\r\n\r\nSELECT num_violated_rows, CASE WHEN denominator.num_rows = 0 THEN 0 ELSE 1.0*num_violated_rows/denominator.num_rows END  AS pct_violated_rows, \r\n  denominator.num_rows as num_denominator_rows\r\nFROM\r\n(\r\n\tSELECT COUNT_BIG(*) AS num_violated_rows\r\n\tFROM\r\n\t(\r\n\t\tSELECT m.* \r\n\t\tFROM cdm_ibm_mdcd_v993.dbo.measurement m\r\n\t\t\r\n\t\tWHERE m.measurement_concept_id =  3024561\r\n\t\tAND m.unit_concept_id = 8636\r\n\t\tAND m.value_as_number IS NOT NULL\r\n\t\tAND m.value_as_number <      1.000\r\n\t) violated_rows\r\n) violated_row_count,\r\n( \r\n\tSELECT COUNT_BIG(*) AS num_rows\r\n\tFROM cdm_ibm_mdcd_v993.dbo.measurement m\r\n\t\r\n\tWHERE measurement_concept_id =  3024561\r\n\tAND unit_concept_id = 8636\r\n\tAND value_as_number IS NOT NULL\r\n) denominator\r\n;","CHECK_NAME":"plausibleValueLow","CHECK_LEVEL":"CONCEPT","CHECK_DESCRIPTION":"For the combination of CONCEPT_ID  3024561 (Albumin [Mass/volume] in Serum or Plasma) and UNIT_CONCEPT_ID 8636 (gram per liter), the number and percent of records that have a value less than      1.000.","CDM_TABLE_NAME":"MEASUREMENT","CDM_FIELD_NAME":"MEASUREMENT_CONCEPT_ID","CONCEPT_ID":" 3024561","UNIT_CONCEPT_ID":"8636","SQL_FILE":"concept_plausible_value_low.sql","CATEGORY":"Plausibility","SUBCATEGORY":"Atemporal","CONTEXT":"Verification","checkId":1737,"FAILED":0,"THRESHOLD_VALUE":5,"_row":"18.612"},{"NUM_VIOLATED_ROWS":0,"PCT_VIOLATED_ROWS":0,"NUM_DENOMINATOR_ROWS":0,"EXECUTION_TIME":"0.854984 secs","QUERY_TEXT":"\r\n/*********\r\nCONCEPT LEVEL check:\r\nPLAUSIBLE_VALUE_LOW - find any MEASUREMENT records that have VALUE_AS_NUMBER with non-null value < plausible low value\r\n\r\nParameters used in this template:\r\ncdmDatabaseSchema = cdm_ibm_mdcd_v993.dbo\r\nconceptId =  3024561\r\nunitConceptId = 8713\r\nplausibleValueLow =      1.000\r\n\r\n**********/\r\n\r\n\r\nSELECT num_violated_rows, CASE WHEN denominator.num_rows = 0 THEN 0 ELSE 1.0*num_violated_rows/denominator.num_rows END  AS pct_violated_rows, \r\n  denominator.num_rows as num_denominator_rows\r\nFROM\r\n(\r\n\tSELECT COUNT_BIG(*) AS num_violated_rows\r\n\tFROM\r\n\t(\r\n\t\tSELECT m.* \r\n\t\tFROM cdm_ibm_mdcd_v993.dbo.measurement m\r\n\t\t\r\n\t\tWHERE m.measurement_concept_id =  3024561\r\n\t\tAND m.unit_concept_id = 8713\r\n\t\tAND m.value_as_number IS NOT NULL\r\n\t\tAND m.value_as_number <      1.000\r\n\t) violated_rows\r\n) violated_row_count,\r\n( \r\n\tSELECT COUNT_BIG(*) AS num_rows\r\n\tFROM cdm_ibm_mdcd_v993.dbo.measurement m\r\n\t\r\n\tWHERE measurement_concept_id =  3024561\r\n\tAND unit_concept_id = 8713\r\n\tAND value_as_number IS NOT NULL\r\n) denominator\r\n;","CHECK_NAME":"plausibleValueLow","CHECK_LEVEL":"CONCEPT","CHECK_DESCRIPTION":"For the combination of CONCEPT_ID  3024561 (Albumin [Mass/volume] in Serum or Plasma) and UNIT_CONCEPT_ID 8713 (gram per deciliter), the number and percent of records that have a value less than      1.000.","CDM_TABLE_NAME":"MEASUREMENT","CDM_FIELD_NAME":"MEASUREMENT_CONCEPT_ID","CONCEPT_ID":" 3024561","UNIT_CONCEPT_ID":"8713","SQL_FILE":"concept_plausible_value_low.sql","CATEGORY":"Plausibility","SUBCATEGORY":"Atemporal","CONTEXT":"Verification","checkId":1738,"FAILED":0,"THRESHOLD_VALUE":5,"_row":"18.613"},{"NUM_VIOLATED_ROWS":0,"PCT_VIOLATED_ROWS":0,"NUM_DENOMINATOR_ROWS":0,"EXECUTION_TIME":"0.619973 secs","QUERY_TEXT":"\r\n/*********\r\nCONCEPT LEVEL check:\r\nPLAUSIBLE_VALUE_LOW - find any MEASUREMENT records that have VALUE_AS_NUMBER with non-null value < plausible low value\r\n\r\nParameters used in this template:\r\ncdmDatabaseSchema = cdm_ibm_mdcd_v993.dbo\r\nconceptId =  3024561\r\nunitConceptId = 8753\r\nplausibleValueLow =      1.000\r\n\r\n**********/\r\n\r\n\r\nSELECT num_violated_rows, CASE WHEN denominator.num_rows = 0 THEN 0 ELSE 1.0*num_violated_rows/denominator.num_rows END  AS pct_violated_rows, \r\n  denominator.num_rows as num_denominator_rows\r\nFROM\r\n(\r\n\tSELECT COUNT_BIG(*) AS num_violated_rows\r\n\tFROM\r\n\t(\r\n\t\tSELECT m.* \r\n\t\tFROM cdm_ibm_mdcd_v993.dbo.measurement m\r\n\t\t\r\n\t\tWHERE m.measurement_concept_id =  3024561\r\n\t\tAND m.unit_concept_id = 8753\r\n\t\tAND m.value_as_number IS NOT NULL\r\n\t\tAND m.value_as_number <      1.000\r\n\t) violated_rows\r\n) violated_row_count,\r\n( \r\n\tSELECT COUNT_BIG(*) AS num_rows\r\n\tFROM cdm_ibm_mdcd_v993.dbo.measurement m\r\n\t\r\n\tWHERE measurement_concept_id =  3024561\r\n\tAND unit_concept_id = 8753\r\n\tAND value_as_number IS NOT NULL\r\n) denominator\r\n;","CHECK_NAME":"plausibleValueLow","CHECK_LEVEL":"CONCEPT","CHECK_DESCRIPTION":"For the combination of CONCEPT_ID  3024561 (Albumin [Mass/volume] in Serum or Plasma) and UNIT_CONCEPT_ID 8753 (millimole per liter), the number and percent of records that have a value less than      1.000.","CDM_TABLE_NAME":"MEASUREMENT","CDM_FIELD_NAME":"MEASUREMENT_CONCEPT_ID","CONCEPT_ID":" 3024561","UNIT_CONCEPT_ID":"8753","SQL_FILE":"concept_plausible_value_low.sql","CATEGORY":"Plausibility","SUBCATEGORY":"Atemporal","CONTEXT":"Verification","checkId":1739,"FAILED":0,"THRESHOLD_VALUE":5,"_row":"18.614"},{"NUM_VIOLATED_ROWS":0,"PCT_VIOLATED_ROWS":0,"NUM_DENOMINATOR_ROWS":0,"EXECUTION_TIME":"1.556956 secs","QUERY_TEXT":"\r\n/*********\r\nCONCEPT LEVEL check:\r\nPLAUSIBLE_VALUE_LOW - find any MEASUREMENT records that have VALUE_AS_NUMBER with non-null value < plausible low value\r\n\r\nParameters used in this template:\r\ncdmDatabaseSchema = cdm_ibm_mdcd_v993.dbo\r\nconceptId =  3024561\r\nunitConceptId = 8840\r\nplausibleValueLow =   1000.000\r\n\r\n**********/\r\n\r\n\r\nSELECT num_violated_rows, CASE WHEN denominator.num_rows = 0 THEN 0 ELSE 1.0*num_violated_rows/denominator.num_rows END  AS pct_violated_rows, \r\n  denominator.num_rows as num_denominator_rows\r\nFROM\r\n(\r\n\tSELECT COUNT_BIG(*) AS num_violated_rows\r\n\tFROM\r\n\t(\r\n\t\tSELECT m.* \r\n\t\tFROM cdm_ibm_mdcd_v993.dbo.measurement m\r\n\t\t\r\n\t\tWHERE m.measurement_concept_id =  3024561\r\n\t\tAND m.unit_concept_id = 8840\r\n\t\tAND m.value_as_number IS NOT NULL\r\n\t\tAND m.value_as_number <   1000.000\r\n\t) violated_rows\r\n) violated_row_count,\r\n( \r\n\tSELECT COUNT_BIG(*) AS num_rows\r\n\tFROM cdm_ibm_mdcd_v993.dbo.measurement m\r\n\t\r\n\tWHERE measurement_concept_id =  3024561\r\n\tAND unit_concept_id = 8840\r\n\tAND value_as_number IS NOT NULL\r\n) denominator\r\n;","CHECK_NAME":"plausibleValueLow","CHECK_LEVEL":"CONCEPT","CHECK_DESCRIPTION":"For the combination of CONCEPT_ID  3024561 (Albumin [Mass/volume] in Serum or Plasma) and UNIT_CONCEPT_ID 8840 (milligram per deciliter), the number and percent of records that have a value less than   1000.000.","CDM_TABLE_NAME":"MEASUREMENT","CDM_FIELD_NAME":"MEASUREMENT_CONCEPT_ID","CONCEPT_ID":" 3024561","UNIT_CONCEPT_ID":"8840","SQL_FILE":"concept_plausible_value_low.sql","CATEGORY":"Plausibility","SUBCATEGORY":"Atemporal","CONTEXT":"Verification","checkId":1740,"FAILED":0,"THRESHOLD_VALUE":5,"_row":"18.615"},{"NUM_VIOLATED_ROWS":0,"PCT_VIOLATED_ROWS":0,"NUM_DENOMINATOR_ROWS":0,"EXECUTION_TIME":"0.845976 secs","QUERY_TEXT":"\r\n/*********\r\nCONCEPT LEVEL check:\r\nPLAUSIBLE_VALUE_LOW - find any MEASUREMENT records that have VALUE_AS_NUMBER with non-null value < plausible low value\r\n\r\nParameters used in this template:\r\ncdmDatabaseSchema = cdm_ibm_mdcd_v993.dbo\r\nconceptId =  3024641\r\nunitConceptId = 8753\r\nplausibleValueLow =      0.000\r\n\r\n**********/\r\n\r\n\r\nSELECT num_violated_rows, CASE WHEN denominator.num_rows = 0 THEN 0 ELSE 1.0*num_violated_rows/denominator.num_rows END  AS pct_violated_rows, \r\n  denominator.num_rows as num_denominator_rows\r\nFROM\r\n(\r\n\tSELECT COUNT_BIG(*) AS num_violated_rows\r\n\tFROM\r\n\t(\r\n\t\tSELECT m.* \r\n\t\tFROM cdm_ibm_mdcd_v993.dbo.measurement m\r\n\t\t\r\n\t\tWHERE m.measurement_concept_id =  3024641\r\n\t\tAND m.unit_concept_id = 8753\r\n\t\tAND m.value_as_number IS NOT NULL\r\n\t\tAND m.value_as_number <      0.000\r\n\t) violated_rows\r\n) violated_row_count,\r\n( \r\n\tSELECT COUNT_BIG(*) AS num_rows\r\n\tFROM cdm_ibm_mdcd_v993.dbo.measurement m\r\n\t\r\n\tWHERE measurement_concept_id =  3024641\r\n\tAND unit_concept_id = 8753\r\n\tAND value_as_number IS NOT NULL\r\n) denominator\r\n;","CHECK_NAME":"plausibleValueLow","CHECK_LEVEL":"CONCEPT","CHECK_DESCRIPTION":"For the combination of CONCEPT_ID  3024641 (Urea nitrogen [Moles/volume] in Serum or Plasma) and UNIT_CONCEPT_ID 8753 (millimole per liter), the number and percent of records that have a value less than      0.000.","CDM_TABLE_NAME":"MEASUREMENT","CDM_FIELD_NAME":"MEASUREMENT_CONCEPT_ID","CONCEPT_ID":" 3024641","UNIT_CONCEPT_ID":"8753","SQL_FILE":"concept_plausible_value_low.sql","CATEGORY":"Plausibility","SUBCATEGORY":"Atemporal","CONTEXT":"Verification","checkId":1741,"FAILED":0,"THRESHOLD_VALUE":5,"_row":"18.616"},{"NUM_VIOLATED_ROWS":0,"PCT_VIOLATED_ROWS":0,"NUM_DENOMINATOR_ROWS":0,"EXECUTION_TIME":"0.886984 secs","QUERY_TEXT":"\r\n/*********\r\nCONCEPT LEVEL check:\r\nPLAUSIBLE_VALUE_LOW - find any MEASUREMENT records that have VALUE_AS_NUMBER with non-null value < plausible low value\r\n\r\nParameters used in this template:\r\ncdmDatabaseSchema = cdm_ibm_mdcd_v993.dbo\r\nconceptId =  3024641\r\nunitConceptId = 8840\r\nplausibleValueLow =      5.000\r\n\r\n**********/\r\n\r\n\r\nSELECT num_violated_rows, CASE WHEN denominator.num_rows = 0 THEN 0 ELSE 1.0*num_violated_rows/denominator.num_rows END  AS pct_violated_rows, \r\n  denominator.num_rows as num_denominator_rows\r\nFROM\r\n(\r\n\tSELECT COUNT_BIG(*) AS num_violated_rows\r\n\tFROM\r\n\t(\r\n\t\tSELECT m.* \r\n\t\tFROM cdm_ibm_mdcd_v993.dbo.measurement m\r\n\t\t\r\n\t\tWHERE m.measurement_concept_id =  3024641\r\n\t\tAND m.unit_concept_id = 8840\r\n\t\tAND m.value_as_number IS NOT NULL\r\n\t\tAND m.value_as_number <      5.000\r\n\t) violated_rows\r\n) violated_row_count,\r\n( \r\n\tSELECT COUNT_BIG(*) AS num_rows\r\n\tFROM cdm_ibm_mdcd_v993.dbo.measurement m\r\n\t\r\n\tWHERE measurement_concept_id =  3024641\r\n\tAND unit_concept_id = 8840\r\n\tAND value_as_number IS NOT NULL\r\n) denominator\r\n;","CHECK_NAME":"plausibleValueLow","CHECK_LEVEL":"CONCEPT","CHECK_DESCRIPTION":"For the combination of CONCEPT_ID  3024641 (Urea nitrogen [Moles/volume] in Serum or Plasma) and UNIT_CONCEPT_ID 8840 (milligram per deciliter), the number and percent of records that have a value less than      5.000.","CDM_TABLE_NAME":"MEASUREMENT","CDM_FIELD_NAME":"MEASUREMENT_CONCEPT_ID","CONCEPT_ID":" 3024641","UNIT_CONCEPT_ID":"8840","SQL_FILE":"concept_plausible_value_low.sql","CATEGORY":"Plausibility","SUBCATEGORY":"Atemporal","CONTEXT":"Verification","checkId":1742,"FAILED":0,"THRESHOLD_VALUE":5,"_row":"18.617"},{"NUM_VIOLATED_ROWS":0,"PCT_VIOLATED_ROWS":0,"NUM_DENOMINATOR_ROWS":0,"EXECUTION_TIME":"0.951931 secs","QUERY_TEXT":"\r\n/*********\r\nCONCEPT LEVEL check:\r\nPLAUSIBLE_VALUE_LOW - find any MEASUREMENT records that have VALUE_AS_NUMBER with non-null value < plausible low value\r\n\r\nParameters used in this template:\r\ncdmDatabaseSchema = cdm_ibm_mdcd_v993.dbo\r\nconceptId =  3024653\r\nunitConceptId = 8519\r\nplausibleValueLow =      0.001\r\n\r\n**********/\r\n\r\n\r\nSELECT num_violated_rows, CASE WHEN denominator.num_rows = 0 THEN 0 ELSE 1.0*num_violated_rows/denominator.num_rows END  AS pct_violated_rows, \r\n  denominator.num_rows as num_denominator_rows\r\nFROM\r\n(\r\n\tSELECT COUNT_BIG(*) AS num_violated_rows\r\n\tFROM\r\n\t(\r\n\t\tSELECT m.* \r\n\t\tFROM cdm_ibm_mdcd_v993.dbo.measurement m\r\n\t\t\r\n\t\tWHERE m.measurement_concept_id =  3024653\r\n\t\tAND m.unit_concept_id = 8519\r\n\t\tAND m.value_as_number IS NOT NULL\r\n\t\tAND m.value_as_number <      0.001\r\n\t) violated_rows\r\n) violated_row_count,\r\n( \r\n\tSELECT COUNT_BIG(*) AS num_rows\r\n\tFROM cdm_ibm_mdcd_v993.dbo.measurement m\r\n\t\r\n\tWHERE measurement_concept_id =  3024653\r\n\tAND unit_concept_id = 8519\r\n\tAND value_as_number IS NOT NULL\r\n) denominator\r\n;","CHECK_NAME":"plausibleValueLow","CHECK_LEVEL":"CONCEPT","CHECK_DESCRIPTION":"For the combination of CONCEPT_ID  3024653 (FEV1) and UNIT_CONCEPT_ID 8519 (liter), the number and percent of records that have a value less than      0.001.","CDM_TABLE_NAME":"MEASUREMENT","CDM_FIELD_NAME":"MEASUREMENT_CONCEPT_ID","CONCEPT_ID":" 3024653","UNIT_CONCEPT_ID":"8519","SQL_FILE":"concept_plausible_value_low.sql","CATEGORY":"Plausibility","SUBCATEGORY":"Atemporal","CONTEXT":"Verification","checkId":1743,"FAILED":0,"THRESHOLD_VALUE":5,"_row":"18.618"},{"NUM_VIOLATED_ROWS":0,"PCT_VIOLATED_ROWS":0,"NUM_DENOMINATOR_ROWS":0,"EXECUTION_TIME":"0.770980 secs","QUERY_TEXT":"\r\n/*********\r\nCONCEPT LEVEL check:\r\nPLAUSIBLE_VALUE_LOW - find any MEASUREMENT records that have VALUE_AS_NUMBER with non-null value < plausible low value\r\n\r\nParameters used in this template:\r\ncdmDatabaseSchema = cdm_ibm_mdcd_v993.dbo\r\nconceptId =  3024653\r\nunitConceptId = 8523\r\nplausibleValueLow =      0.000\r\n\r\n**********/\r\n\r\n\r\nSELECT num_violated_rows, CASE WHEN denominator.num_rows = 0 THEN 0 ELSE 1.0*num_violated_rows/denominator.num_rows END  AS pct_violated_rows, \r\n  denominator.num_rows as num_denominator_rows\r\nFROM\r\n(\r\n\tSELECT COUNT_BIG(*) AS num_violated_rows\r\n\tFROM\r\n\t(\r\n\t\tSELECT m.* \r\n\t\tFROM cdm_ibm_mdcd_v993.dbo.measurement m\r\n\t\t\r\n\t\tWHERE m.measurement_concept_id =  3024653\r\n\t\tAND m.unit_concept_id = 8523\r\n\t\tAND m.value_as_number IS NOT NULL\r\n\t\tAND m.value_as_number <      0.000\r\n\t) violated_rows\r\n) violated_row_count,\r\n( \r\n\tSELECT COUNT_BIG(*) AS num_rows\r\n\tFROM cdm_ibm_mdcd_v993.dbo.measurement m\r\n\t\r\n\tWHERE measurement_concept_id =  3024653\r\n\tAND unit_concept_id = 8523\r\n\tAND value_as_number IS NOT NULL\r\n) denominator\r\n;","CHECK_NAME":"plausibleValueLow","CHECK_LEVEL":"CONCEPT","CHECK_DESCRIPTION":"For the combination of CONCEPT_ID  3024653 (FEV1) and UNIT_CONCEPT_ID 8523 (ratio), the number and percent of records that have a value less than      0.000.","CDM_TABLE_NAME":"MEASUREMENT","CDM_FIELD_NAME":"MEASUREMENT_CONCEPT_ID","CONCEPT_ID":" 3024653","UNIT_CONCEPT_ID":"8523","SQL_FILE":"concept_plausible_value_low.sql","CATEGORY":"Plausibility","SUBCATEGORY":"Atemporal","CONTEXT":"Verification","checkId":1744,"FAILED":0,"THRESHOLD_VALUE":5,"_row":"18.619"},{"NUM_VIOLATED_ROWS":0,"PCT_VIOLATED_ROWS":0,"NUM_DENOMINATOR_ROWS":0,"EXECUTION_TIME":"1.082952 secs","QUERY_TEXT":"\r\n/*********\r\nCONCEPT LEVEL check:\r\nPLAUSIBLE_VALUE_LOW - find any MEASUREMENT records that have VALUE_AS_NUMBER with non-null value < plausible low value\r\n\r\nParameters used in this template:\r\ncdmDatabaseSchema = cdm_ibm_mdcd_v993.dbo\r\nconceptId =  3024653\r\nunitConceptId = 8554\r\nplausibleValueLow =      0.000\r\n\r\n**********/\r\n\r\n\r\nSELECT num_violated_rows, CASE WHEN denominator.num_rows = 0 THEN 0 ELSE 1.0*num_violated_rows/denominator.num_rows END  AS pct_violated_rows, \r\n  denominator.num_rows as num_denominator_rows\r\nFROM\r\n(\r\n\tSELECT COUNT_BIG(*) AS num_violated_rows\r\n\tFROM\r\n\t(\r\n\t\tSELECT m.* \r\n\t\tFROM cdm_ibm_mdcd_v993.dbo.measurement m\r\n\t\t\r\n\t\tWHERE m.measurement_concept_id =  3024653\r\n\t\tAND m.unit_concept_id = 8554\r\n\t\tAND m.value_as_number IS NOT NULL\r\n\t\tAND m.value_as_number <      0.000\r\n\t) violated_rows\r\n) violated_row_count,\r\n( \r\n\tSELECT COUNT_BIG(*) AS num_rows\r\n\tFROM cdm_ibm_mdcd_v993.dbo.measurement m\r\n\t\r\n\tWHERE measurement_concept_id =  3024653\r\n\tAND unit_concept_id = 8554\r\n\tAND value_as_number IS NOT NULL\r\n) denominator\r\n;","CHECK_NAME":"plausibleValueLow","CHECK_LEVEL":"CONCEPT","CHECK_DESCRIPTION":"For the combination of CONCEPT_ID  3024653 (FEV1) and UNIT_CONCEPT_ID 8554 (percent), the number and percent of records that have a value less than      0.000.","CDM_TABLE_NAME":"MEASUREMENT","CDM_FIELD_NAME":"MEASUREMENT_CONCEPT_ID","CONCEPT_ID":" 3024653","UNIT_CONCEPT_ID":"8554","SQL_FILE":"concept_plausible_value_low.sql","CATEGORY":"Plausibility","SUBCATEGORY":"Atemporal","CONTEXT":"Verification","checkId":1745,"FAILED":0,"THRESHOLD_VALUE":5,"_row":"18.620"},{"NUM_VIOLATED_ROWS":0,"PCT_VIOLATED_ROWS":0,"NUM_DENOMINATOR_ROWS":0,"EXECUTION_TIME":"0.838975 secs","QUERY_TEXT":"\r\n/*********\r\nCONCEPT LEVEL check:\r\nPLAUSIBLE_VALUE_LOW - find any MEASUREMENT records that have VALUE_AS_NUMBER with non-null value < plausible low value\r\n\r\nParameters used in this template:\r\ncdmDatabaseSchema = cdm_ibm_mdcd_v993.dbo\r\nconceptId =  3024653\r\nunitConceptId = 8587\r\nplausibleValueLow =      0.000\r\n\r\n**********/\r\n\r\n\r\nSELECT num_violated_rows, CASE WHEN denominator.num_rows = 0 THEN 0 ELSE 1.0*num_violated_rows/denominator.num_rows END  AS pct_violated_rows, \r\n  denominator.num_rows as num_denominator_rows\r\nFROM\r\n(\r\n\tSELECT COUNT_BIG(*) AS num_violated_rows\r\n\tFROM\r\n\t(\r\n\t\tSELECT m.* \r\n\t\tFROM cdm_ibm_mdcd_v993.dbo.measurement m\r\n\t\t\r\n\t\tWHERE m.measurement_concept_id =  3024653\r\n\t\tAND m.unit_concept_id = 8587\r\n\t\tAND m.value_as_number IS NOT NULL\r\n\t\tAND m.value_as_number <      0.000\r\n\t) violated_rows\r\n) violated_row_count,\r\n( \r\n\tSELECT COUNT_BIG(*) AS num_rows\r\n\tFROM cdm_ibm_mdcd_v993.dbo.measurement m\r\n\t\r\n\tWHERE measurement_concept_id =  3024653\r\n\tAND unit_concept_id = 8587\r\n\tAND value_as_number IS NOT NULL\r\n) denominator\r\n;","CHECK_NAME":"plausibleValueLow","CHECK_LEVEL":"CONCEPT","CHECK_DESCRIPTION":"For the combination of CONCEPT_ID  3024653 (FEV1) and UNIT_CONCEPT_ID 8587 (milliliter), the number and percent of records that have a value less than      0.000.","CDM_TABLE_NAME":"MEASUREMENT","CDM_FIELD_NAME":"MEASUREMENT_CONCEPT_ID","CONCEPT_ID":" 3024653","UNIT_CONCEPT_ID":"8587","SQL_FILE":"concept_plausible_value_low.sql","CATEGORY":"Plausibility","SUBCATEGORY":"Atemporal","CONTEXT":"Verification","checkId":1746,"FAILED":0,"THRESHOLD_VALUE":5,"_row":"18.621"},{"NUM_VIOLATED_ROWS":0,"PCT_VIOLATED_ROWS":0,"NUM_DENOMINATOR_ROWS":0,"EXECUTION_TIME":"1.099973 secs","QUERY_TEXT":"\r\n/*********\r\nCONCEPT LEVEL check:\r\nPLAUSIBLE_VALUE_LOW - find any MEASUREMENT records that have VALUE_AS_NUMBER with non-null value < plausible low value\r\n\r\nParameters used in this template:\r\ncdmDatabaseSchema = cdm_ibm_mdcd_v993.dbo\r\nconceptId =  3024653\r\nunitConceptId = 8698\r\nplausibleValueLow =      0.000\r\n\r\n**********/\r\n\r\n\r\nSELECT num_violated_rows, CASE WHEN denominator.num_rows = 0 THEN 0 ELSE 1.0*num_violated_rows/denominator.num_rows END  AS pct_violated_rows, \r\n  denominator.num_rows as num_denominator_rows\r\nFROM\r\n(\r\n\tSELECT COUNT_BIG(*) AS num_violated_rows\r\n\tFROM\r\n\t(\r\n\t\tSELECT m.* \r\n\t\tFROM cdm_ibm_mdcd_v993.dbo.measurement m\r\n\t\t\r\n\t\tWHERE m.measurement_concept_id =  3024653\r\n\t\tAND m.unit_concept_id = 8698\r\n\t\tAND m.value_as_number IS NOT NULL\r\n\t\tAND m.value_as_number <      0.000\r\n\t) violated_rows\r\n) violated_row_count,\r\n( \r\n\tSELECT COUNT_BIG(*) AS num_rows\r\n\tFROM cdm_ibm_mdcd_v993.dbo.measurement m\r\n\t\r\n\tWHERE measurement_concept_id =  3024653\r\n\tAND unit_concept_id = 8698\r\n\tAND value_as_number IS NOT NULL\r\n) denominator\r\n;","CHECK_NAME":"plausibleValueLow","CHECK_LEVEL":"CONCEPT","CHECK_DESCRIPTION":"For the combination of CONCEPT_ID  3024653 (FEV1) and UNIT_CONCEPT_ID 8698 (liter per minute), the number and percent of records that have a value less than      0.000.","CDM_TABLE_NAME":"MEASUREMENT","CDM_FIELD_NAME":"MEASUREMENT_CONCEPT_ID","CONCEPT_ID":" 3024653","UNIT_CONCEPT_ID":"8698","SQL_FILE":"concept_plausible_value_low.sql","CATEGORY":"Plausibility","SUBCATEGORY":"Atemporal","CONTEXT":"Verification","checkId":1747,"FAILED":0,"THRESHOLD_VALUE":5,"_row":"18.622"},{"NUM_VIOLATED_ROWS":0,"PCT_VIOLATED_ROWS":0,"NUM_DENOMINATOR_ROWS":0,"EXECUTION_TIME":"0.708972 secs","QUERY_TEXT":"\r\n/*********\r\nCONCEPT LEVEL check:\r\nPLAUSIBLE_VALUE_LOW - find any MEASUREMENT records that have VALUE_AS_NUMBER with non-null value < plausible low value\r\n\r\nParameters used in this template:\r\ncdmDatabaseSchema = cdm_ibm_mdcd_v993.dbo\r\nconceptId =  3024653\r\nunitConceptId = 9330\r\nplausibleValueLow =      0.000\r\n\r\n**********/\r\n\r\n\r\nSELECT num_violated_rows, CASE WHEN denominator.num_rows = 0 THEN 0 ELSE 1.0*num_violated_rows/denominator.num_rows END  AS pct_violated_rows, \r\n  denominator.num_rows as num_denominator_rows\r\nFROM\r\n(\r\n\tSELECT COUNT_BIG(*) AS num_violated_rows\r\n\tFROM\r\n\t(\r\n\t\tSELECT m.* \r\n\t\tFROM cdm_ibm_mdcd_v993.dbo.measurement m\r\n\t\t\r\n\t\tWHERE m.measurement_concept_id =  3024653\r\n\t\tAND m.unit_concept_id = 9330\r\n\t\tAND m.value_as_number IS NOT NULL\r\n\t\tAND m.value_as_number <      0.000\r\n\t) violated_rows\r\n) violated_row_count,\r\n( \r\n\tSELECT COUNT_BIG(*) AS num_rows\r\n\tFROM cdm_ibm_mdcd_v993.dbo.measurement m\r\n\t\r\n\tWHERE measurement_concept_id =  3024653\r\n\tAND unit_concept_id = 9330\r\n\tAND value_as_number IS NOT NULL\r\n) denominator\r\n;","CHECK_NAME":"plausibleValueLow","CHECK_LEVEL":"CONCEPT","CHECK_DESCRIPTION":"For the combination of CONCEPT_ID  3024653 (FEV1) and UNIT_CONCEPT_ID 9330 (inch (US)), the number and percent of records that have a value less than      0.000.","CDM_TABLE_NAME":"MEASUREMENT","CDM_FIELD_NAME":"MEASUREMENT_CONCEPT_ID","CONCEPT_ID":" 3024653","UNIT_CONCEPT_ID":"9330","SQL_FILE":"concept_plausible_value_low.sql","CATEGORY":"Plausibility","SUBCATEGORY":"Atemporal","CONTEXT":"Verification","checkId":1748,"FAILED":0,"THRESHOLD_VALUE":5,"_row":"18.623"},{"NUM_VIOLATED_ROWS":0,"PCT_VIOLATED_ROWS":0,"NUM_DENOMINATOR_ROWS":0,"EXECUTION_TIME":"1.020965 secs","QUERY_TEXT":"\r\n/*********\r\nCONCEPT LEVEL check:\r\nPLAUSIBLE_VALUE_LOW - find any MEASUREMENT records that have VALUE_AS_NUMBER with non-null value < plausible low value\r\n\r\nParameters used in this template:\r\ncdmDatabaseSchema = cdm_ibm_mdcd_v993.dbo\r\nconceptId =  3024731\r\nunitConceptId = 8583\r\nplausibleValueLow =     70.000\r\n\r\n**********/\r\n\r\n\r\nSELECT num_violated_rows, CASE WHEN denominator.num_rows = 0 THEN 0 ELSE 1.0*num_violated_rows/denominator.num_rows END  AS pct_violated_rows, \r\n  denominator.num_rows as num_denominator_rows\r\nFROM\r\n(\r\n\tSELECT COUNT_BIG(*) AS num_violated_rows\r\n\tFROM\r\n\t(\r\n\t\tSELECT m.* \r\n\t\tFROM cdm_ibm_mdcd_v993.dbo.measurement m\r\n\t\t\r\n\t\tWHERE m.measurement_concept_id =  3024731\r\n\t\tAND m.unit_concept_id = 8583\r\n\t\tAND m.value_as_number IS NOT NULL\r\n\t\tAND m.value_as_number <     70.000\r\n\t) violated_rows\r\n) violated_row_count,\r\n( \r\n\tSELECT COUNT_BIG(*) AS num_rows\r\n\tFROM cdm_ibm_mdcd_v993.dbo.measurement m\r\n\t\r\n\tWHERE measurement_concept_id =  3024731\r\n\tAND unit_concept_id = 8583\r\n\tAND value_as_number IS NOT NULL\r\n) denominator\r\n;","CHECK_NAME":"plausibleValueLow","CHECK_LEVEL":"CONCEPT","CHECK_DESCRIPTION":"For the combination of CONCEPT_ID  3024731 (MCV [Entitic volume]) and UNIT_CONCEPT_ID 8583 (femtoliter), the number and percent of records that have a value less than     70.000.","CDM_TABLE_NAME":"MEASUREMENT","CDM_FIELD_NAME":"MEASUREMENT_CONCEPT_ID","CONCEPT_ID":" 3024731","UNIT_CONCEPT_ID":"8583","SQL_FILE":"concept_plausible_value_low.sql","CATEGORY":"Plausibility","SUBCATEGORY":"Atemporal","CONTEXT":"Verification","checkId":1749,"FAILED":0,"THRESHOLD_VALUE":5,"_row":"18.624"},{"NUM_VIOLATED_ROWS":0,"PCT_VIOLATED_ROWS":0,"NUM_DENOMINATOR_ROWS":0,"EXECUTION_TIME":"0.547982 secs","QUERY_TEXT":"\r\n/*********\r\nCONCEPT LEVEL check:\r\nPLAUSIBLE_VALUE_LOW - find any MEASUREMENT records that have VALUE_AS_NUMBER with non-null value < plausible low value\r\n\r\nParameters used in this template:\r\ncdmDatabaseSchema = cdm_ibm_mdcd_v993.dbo\r\nconceptId =  3024762\r\nunitConceptId = 8840\r\nplausibleValueLow =      1.000\r\n\r\n**********/\r\n\r\n\r\nSELECT num_violated_rows, CASE WHEN denominator.num_rows = 0 THEN 0 ELSE 1.0*num_violated_rows/denominator.num_rows END  AS pct_violated_rows, \r\n  denominator.num_rows as num_denominator_rows\r\nFROM\r\n(\r\n\tSELECT COUNT_BIG(*) AS num_violated_rows\r\n\tFROM\r\n\t(\r\n\t\tSELECT m.* \r\n\t\tFROM cdm_ibm_mdcd_v993.dbo.measurement m\r\n\t\t\r\n\t\tWHERE m.measurement_concept_id =  3024762\r\n\t\tAND m.unit_concept_id = 8840\r\n\t\tAND m.value_as_number IS NOT NULL\r\n\t\tAND m.value_as_number <      1.000\r\n\t) violated_rows\r\n) violated_row_count,\r\n( \r\n\tSELECT COUNT_BIG(*) AS num_rows\r\n\tFROM cdm_ibm_mdcd_v993.dbo.measurement m\r\n\t\r\n\tWHERE measurement_concept_id =  3024762\r\n\tAND unit_concept_id = 8840\r\n\tAND value_as_number IS NOT NULL\r\n) denominator\r\n;","CHECK_NAME":"plausibleValueLow","CHECK_LEVEL":"CONCEPT","CHECK_DESCRIPTION":"For the combination of CONCEPT_ID  3024762 (Glucose [Mass/volume] in Serum or Plasma --8 hours fasting) and UNIT_CONCEPT_ID 8840 (milligram per deciliter), the number and percent of records that have a value less than      1.000.","CDM_TABLE_NAME":"MEASUREMENT","CDM_FIELD_NAME":"MEASUREMENT_CONCEPT_ID","CONCEPT_ID":" 3024762","UNIT_CONCEPT_ID":"8840","SQL_FILE":"concept_plausible_value_low.sql","CATEGORY":"Plausibility","SUBCATEGORY":"Atemporal","CONTEXT":"Verification","checkId":1750,"FAILED":0,"THRESHOLD_VALUE":5,"_row":"18.625"},{"NUM_VIOLATED_ROWS":0,"PCT_VIOLATED_ROWS":0,"NUM_DENOMINATOR_ROWS":0,"EXECUTION_TIME":"0.547997 secs","QUERY_TEXT":"\r\n/*********\r\nCONCEPT LEVEL check:\r\nPLAUSIBLE_VALUE_LOW - find any MEASUREMENT records that have VALUE_AS_NUMBER with non-null value < plausible low value\r\n\r\nParameters used in this template:\r\ncdmDatabaseSchema = cdm_ibm_mdcd_v993.dbo\r\nconceptId =  3024763\r\nunitConceptId = 8923\r\nplausibleValueLow =      0.000\r\n\r\n**********/\r\n\r\n\r\nSELECT num_violated_rows, CASE WHEN denominator.num_rows = 0 THEN 0 ELSE 1.0*num_violated_rows/denominator.num_rows END  AS pct_violated_rows, \r\n  denominator.num_rows as num_denominator_rows\r\nFROM\r\n(\r\n\tSELECT COUNT_BIG(*) AS num_violated_rows\r\n\tFROM\r\n\t(\r\n\t\tSELECT m.* \r\n\t\tFROM cdm_ibm_mdcd_v993.dbo.measurement m\r\n\t\t\r\n\t\tWHERE m.measurement_concept_id =  3024763\r\n\t\tAND m.unit_concept_id = 8923\r\n\t\tAND m.value_as_number IS NOT NULL\r\n\t\tAND m.value_as_number <      0.000\r\n\t) violated_rows\r\n) violated_row_count,\r\n( \r\n\tSELECT COUNT_BIG(*) AS num_rows\r\n\tFROM cdm_ibm_mdcd_v993.dbo.measurement m\r\n\t\r\n\tWHERE measurement_concept_id =  3024763\r\n\tAND unit_concept_id = 8923\r\n\tAND value_as_number IS NOT NULL\r\n) denominator\r\n;","CHECK_NAME":"plausibleValueLow","CHECK_LEVEL":"CONCEPT","CHECK_DESCRIPTION":"For the combination of CONCEPT_ID  3024763 (Rheumatoid factor [Units/volume] in Serum by Nephelometry) and UNIT_CONCEPT_ID 8923 (international unit per liter), the number and percent of records that have a value less than      0.000.","CDM_TABLE_NAME":"MEASUREMENT","CDM_FIELD_NAME":"MEASUREMENT_CONCEPT_ID","CONCEPT_ID":" 3024763","UNIT_CONCEPT_ID":"8923","SQL_FILE":"concept_plausible_value_low.sql","CATEGORY":"Plausibility","SUBCATEGORY":"Atemporal","CONTEXT":"Verification","checkId":1751,"FAILED":0,"THRESHOLD_VALUE":5,"_row":"18.626"},{"NUM_VIOLATED_ROWS":0,"PCT_VIOLATED_ROWS":0,"NUM_DENOMINATOR_ROWS":0,"EXECUTION_TIME":"0.976972 secs","QUERY_TEXT":"\r\n/*********\r\nCONCEPT LEVEL check:\r\nPLAUSIBLE_VALUE_LOW - find any MEASUREMENT records that have VALUE_AS_NUMBER with non-null value < plausible low value\r\n\r\nParameters used in this template:\r\ncdmDatabaseSchema = cdm_ibm_mdcd_v993.dbo\r\nconceptId =  3024763\r\nunitConceptId = 8985\r\nplausibleValueLow =      0.000\r\n\r\n**********/\r\n\r\n\r\nSELECT num_violated_rows, CASE WHEN denominator.num_rows = 0 THEN 0 ELSE 1.0*num_violated_rows/denominator.num_rows END  AS pct_violated_rows, \r\n  denominator.num_rows as num_denominator_rows\r\nFROM\r\n(\r\n\tSELECT COUNT_BIG(*) AS num_violated_rows\r\n\tFROM\r\n\t(\r\n\t\tSELECT m.* \r\n\t\tFROM cdm_ibm_mdcd_v993.dbo.measurement m\r\n\t\t\r\n\t\tWHERE m.measurement_concept_id =  3024763\r\n\t\tAND m.unit_concept_id = 8985\r\n\t\tAND m.value_as_number IS NOT NULL\r\n\t\tAND m.value_as_number <      0.000\r\n\t) violated_rows\r\n) violated_row_count,\r\n( \r\n\tSELECT COUNT_BIG(*) AS num_rows\r\n\tFROM cdm_ibm_mdcd_v993.dbo.measurement m\r\n\t\r\n\tWHERE measurement_concept_id =  3024763\r\n\tAND unit_concept_id = 8985\r\n\tAND value_as_number IS NOT NULL\r\n) denominator\r\n;","CHECK_NAME":"plausibleValueLow","CHECK_LEVEL":"CONCEPT","CHECK_DESCRIPTION":"For the combination of CONCEPT_ID  3024763 (Rheumatoid factor [Units/volume] in Serum by Nephelometry) and UNIT_CONCEPT_ID 8985 (international unit per milliliter), the number and percent of records that have a value less than      0.000.","CDM_TABLE_NAME":"MEASUREMENT","CDM_FIELD_NAME":"MEASUREMENT_CONCEPT_ID","CONCEPT_ID":" 3024763","UNIT_CONCEPT_ID":"8985","SQL_FILE":"concept_plausible_value_low.sql","CATEGORY":"Plausibility","SUBCATEGORY":"Atemporal","CONTEXT":"Verification","checkId":1752,"FAILED":0,"THRESHOLD_VALUE":5,"_row":"18.627"},{"NUM_VIOLATED_ROWS":0,"PCT_VIOLATED_ROWS":0,"NUM_DENOMINATOR_ROWS":0,"EXECUTION_TIME":"0.706966 secs","QUERY_TEXT":"\r\n/*********\r\nCONCEPT LEVEL check:\r\nPLAUSIBLE_VALUE_LOW - find any MEASUREMENT records that have VALUE_AS_NUMBER with non-null value < plausible low value\r\n\r\nParameters used in this template:\r\ncdmDatabaseSchema = cdm_ibm_mdcd_v993.dbo\r\nconceptId =  3024929\r\nunitConceptId = 8647\r\nplausibleValueLow = 100000.000\r\n\r\n**********/\r\n\r\n\r\nSELECT num_violated_rows, CASE WHEN denominator.num_rows = 0 THEN 0 ELSE 1.0*num_violated_rows/denominator.num_rows END  AS pct_violated_rows, \r\n  denominator.num_rows as num_denominator_rows\r\nFROM\r\n(\r\n\tSELECT COUNT_BIG(*) AS num_violated_rows\r\n\tFROM\r\n\t(\r\n\t\tSELECT m.* \r\n\t\tFROM cdm_ibm_mdcd_v993.dbo.measurement m\r\n\t\t\r\n\t\tWHERE m.measurement_concept_id =  3024929\r\n\t\tAND m.unit_concept_id = 8647\r\n\t\tAND m.value_as_number IS NOT NULL\r\n\t\tAND m.value_as_number < 100000.000\r\n\t) violated_rows\r\n) violated_row_count,\r\n( \r\n\tSELECT COUNT_BIG(*) AS num_rows\r\n\tFROM cdm_ibm_mdcd_v993.dbo.measurement m\r\n\t\r\n\tWHERE measurement_concept_id =  3024929\r\n\tAND unit_concept_id = 8647\r\n\tAND value_as_number IS NOT NULL\r\n) denominator\r\n;","CHECK_NAME":"plausibleValueLow","CHECK_LEVEL":"CONCEPT","CHECK_DESCRIPTION":"For the combination of CONCEPT_ID  3024929 (Platelets [#/volume] in Blood by Automated count) and UNIT_CONCEPT_ID 8647 (per microliter), the number and percent of records that have a value less than 100000.000.","CDM_TABLE_NAME":"MEASUREMENT","CDM_FIELD_NAME":"MEASUREMENT_CONCEPT_ID","CONCEPT_ID":" 3024929","UNIT_CONCEPT_ID":"8647","SQL_FILE":"concept_plausible_value_low.sql","CATEGORY":"Plausibility","SUBCATEGORY":"Atemporal","CONTEXT":"Verification","checkId":1753,"FAILED":0,"THRESHOLD_VALUE":5,"_row":"18.628"},{"NUM_VIOLATED_ROWS":0,"PCT_VIOLATED_ROWS":0,"NUM_DENOMINATOR_ROWS":0,"EXECUTION_TIME":"1.291962 secs","QUERY_TEXT":"\r\n/*********\r\nCONCEPT LEVEL check:\r\nPLAUSIBLE_VALUE_LOW - find any MEASUREMENT records that have VALUE_AS_NUMBER with non-null value < plausible low value\r\n\r\nParameters used in this template:\r\ncdmDatabaseSchema = cdm_ibm_mdcd_v993.dbo\r\nconceptId =  3024929\r\nunitConceptId = 8785\r\nplausibleValueLow =     10.000\r\n\r\n**********/\r\n\r\n\r\nSELECT num_violated_rows, CASE WHEN denominator.num_rows = 0 THEN 0 ELSE 1.0*num_violated_rows/denominator.num_rows END  AS pct_violated_rows, \r\n  denominator.num_rows as num_denominator_rows\r\nFROM\r\n(\r\n\tSELECT COUNT_BIG(*) AS num_violated_rows\r\n\tFROM\r\n\t(\r\n\t\tSELECT m.* \r\n\t\tFROM cdm_ibm_mdcd_v993.dbo.measurement m\r\n\t\t\r\n\t\tWHERE m.measurement_concept_id =  3024929\r\n\t\tAND m.unit_concept_id = 8785\r\n\t\tAND m.value_as_number IS NOT NULL\r\n\t\tAND m.value_as_number <     10.000\r\n\t) violated_rows\r\n) violated_row_count,\r\n( \r\n\tSELECT COUNT_BIG(*) AS num_rows\r\n\tFROM cdm_ibm_mdcd_v993.dbo.measurement m\r\n\t\r\n\tWHERE measurement_concept_id =  3024929\r\n\tAND unit_concept_id = 8785\r\n\tAND value_as_number IS NOT NULL\r\n) denominator\r\n;","CHECK_NAME":"plausibleValueLow","CHECK_LEVEL":"CONCEPT","CHECK_DESCRIPTION":"For the combination of CONCEPT_ID  3024929 (Platelets [#/volume] in Blood by Automated count) and UNIT_CONCEPT_ID 8785 (per cubic millimeter), the number and percent of records that have a value less than     10.000.","CDM_TABLE_NAME":"MEASUREMENT","CDM_FIELD_NAME":"MEASUREMENT_CONCEPT_ID","CONCEPT_ID":" 3024929","UNIT_CONCEPT_ID":"8785","SQL_FILE":"concept_plausible_value_low.sql","CATEGORY":"Plausibility","SUBCATEGORY":"Atemporal","CONTEXT":"Verification","checkId":1754,"FAILED":0,"THRESHOLD_VALUE":5,"_row":"18.629"},{"NUM_VIOLATED_ROWS":0,"PCT_VIOLATED_ROWS":0,"NUM_DENOMINATOR_ROWS":0,"EXECUTION_TIME":"6.033835 secs","QUERY_TEXT":"\r\n/*********\r\nCONCEPT LEVEL check:\r\nPLAUSIBLE_VALUE_LOW - find any MEASUREMENT records that have VALUE_AS_NUMBER with non-null value < plausible low value\r\n\r\nParameters used in this template:\r\ncdmDatabaseSchema = cdm_ibm_mdcd_v993.dbo\r\nconceptId =  3024929\r\nunitConceptId = 8816\r\nplausibleValueLow =      1.000\r\n\r\n**********/\r\n\r\n\r\nSELECT num_violated_rows, CASE WHEN denominator.num_rows = 0 THEN 0 ELSE 1.0*num_violated_rows/denominator.num_rows END  AS pct_violated_rows, \r\n  denominator.num_rows as num_denominator_rows\r\nFROM\r\n(\r\n\tSELECT COUNT_BIG(*) AS num_violated_rows\r\n\tFROM\r\n\t(\r\n\t\tSELECT m.* \r\n\t\tFROM cdm_ibm_mdcd_v993.dbo.measurement m\r\n\t\t\r\n\t\tWHERE m.measurement_concept_id =  3024929\r\n\t\tAND m.unit_concept_id = 8816\r\n\t\tAND m.value_as_number IS NOT NULL\r\n\t\tAND m.value_as_number <      1.000\r\n\t) violated_rows\r\n) violated_row_count,\r\n( \r\n\tSELECT COUNT_BIG(*) AS num_rows\r\n\tFROM cdm_ibm_mdcd_v993.dbo.measurement m\r\n\t\r\n\tWHERE measurement_concept_id =  3024929\r\n\tAND unit_concept_id = 8816\r\n\tAND value_as_number IS NOT NULL\r\n) denominator\r\n;","CHECK_NAME":"plausibleValueLow","CHECK_LEVEL":"CONCEPT","CHECK_DESCRIPTION":"For the combination of CONCEPT_ID  3024929 (Platelets [#/volume] in Blood by Automated count) and UNIT_CONCEPT_ID 8816 (million per milliliter), the number and percent of records that have a value less than      1.000.","CDM_TABLE_NAME":"MEASUREMENT","CDM_FIELD_NAME":"MEASUREMENT_CONCEPT_ID","CONCEPT_ID":" 3024929","UNIT_CONCEPT_ID":"8816","SQL_FILE":"concept_plausible_value_low.sql","CATEGORY":"Plausibility","SUBCATEGORY":"Atemporal","CONTEXT":"Verification","checkId":1755,"FAILED":0,"THRESHOLD_VALUE":5,"_row":"18.630"},{"NUM_VIOLATED_ROWS":0,"PCT_VIOLATED_ROWS":0,"NUM_DENOMINATOR_ROWS":0,"EXECUTION_TIME":"1.717949 secs","QUERY_TEXT":"\r\n/*********\r\nCONCEPT LEVEL check:\r\nPLAUSIBLE_VALUE_LOW - find any MEASUREMENT records that have VALUE_AS_NUMBER with non-null value < plausible low value\r\n\r\nParameters used in this template:\r\ncdmDatabaseSchema = cdm_ibm_mdcd_v993.dbo\r\nconceptId =  3024929\r\nunitConceptId = 8848\r\nplausibleValueLow =    100.000\r\n\r\n**********/\r\n\r\n\r\nSELECT num_violated_rows, CASE WHEN denominator.num_rows = 0 THEN 0 ELSE 1.0*num_violated_rows/denominator.num_rows END  AS pct_violated_rows, \r\n  denominator.num_rows as num_denominator_rows\r\nFROM\r\n(\r\n\tSELECT COUNT_BIG(*) AS num_violated_rows\r\n\tFROM\r\n\t(\r\n\t\tSELECT m.* \r\n\t\tFROM cdm_ibm_mdcd_v993.dbo.measurement m\r\n\t\t\r\n\t\tWHERE m.measurement_concept_id =  3024929\r\n\t\tAND m.unit_concept_id = 8848\r\n\t\tAND m.value_as_number IS NOT NULL\r\n\t\tAND m.value_as_number <    100.000\r\n\t) violated_rows\r\n) violated_row_count,\r\n( \r\n\tSELECT COUNT_BIG(*) AS num_rows\r\n\tFROM cdm_ibm_mdcd_v993.dbo.measurement m\r\n\t\r\n\tWHERE measurement_concept_id =  3024929\r\n\tAND unit_concept_id = 8848\r\n\tAND value_as_number IS NOT NULL\r\n) denominator\r\n;","CHECK_NAME":"plausibleValueLow","CHECK_LEVEL":"CONCEPT","CHECK_DESCRIPTION":"For the combination of CONCEPT_ID  3024929 (Platelets [#/volume] in Blood by Automated count) and UNIT_CONCEPT_ID 8848 (thousand per microliter), the number and percent of records that have a value less than    100.000.","CDM_TABLE_NAME":"MEASUREMENT","CDM_FIELD_NAME":"MEASUREMENT_CONCEPT_ID","CONCEPT_ID":" 3024929","UNIT_CONCEPT_ID":"8848","SQL_FILE":"concept_plausible_value_low.sql","CATEGORY":"Plausibility","SUBCATEGORY":"Atemporal","CONTEXT":"Verification","checkId":1756,"FAILED":0,"THRESHOLD_VALUE":5,"_row":"18.631"},{"NUM_VIOLATED_ROWS":0,"PCT_VIOLATED_ROWS":0,"NUM_DENOMINATOR_ROWS":0,"EXECUTION_TIME":"5.608839 secs","QUERY_TEXT":"\r\n/*********\r\nCONCEPT LEVEL check:\r\nPLAUSIBLE_VALUE_LOW - find any MEASUREMENT records that have VALUE_AS_NUMBER with non-null value < plausible low value\r\n\r\nParameters used in this template:\r\ncdmDatabaseSchema = cdm_ibm_mdcd_v993.dbo\r\nconceptId =  3024929\r\nunitConceptId = 8961\r\nplausibleValueLow =    100.000\r\n\r\n**********/\r\n\r\n\r\nSELECT num_violated_rows, CASE WHEN denominator.num_rows = 0 THEN 0 ELSE 1.0*num_violated_rows/denominator.num_rows END  AS pct_violated_rows, \r\n  denominator.num_rows as num_denominator_rows\r\nFROM\r\n(\r\n\tSELECT COUNT_BIG(*) AS num_violated_rows\r\n\tFROM\r\n\t(\r\n\t\tSELECT m.* \r\n\t\tFROM cdm_ibm_mdcd_v993.dbo.measurement m\r\n\t\t\r\n\t\tWHERE m.measurement_concept_id =  3024929\r\n\t\tAND m.unit_concept_id = 8961\r\n\t\tAND m.value_as_number IS NOT NULL\r\n\t\tAND m.value_as_number <    100.000\r\n\t) violated_rows\r\n) violated_row_count,\r\n( \r\n\tSELECT COUNT_BIG(*) AS num_rows\r\n\tFROM cdm_ibm_mdcd_v993.dbo.measurement m\r\n\t\r\n\tWHERE measurement_concept_id =  3024929\r\n\tAND unit_concept_id = 8961\r\n\tAND value_as_number IS NOT NULL\r\n) denominator\r\n;","CHECK_NAME":"plausibleValueLow","CHECK_LEVEL":"CONCEPT","CHECK_DESCRIPTION":"For the combination of CONCEPT_ID  3024929 (Platelets [#/volume] in Blood by Automated count) and UNIT_CONCEPT_ID 8961 (thousand per cubic millimeter), the number and percent of records that have a value less than    100.000.","CDM_TABLE_NAME":"MEASUREMENT","CDM_FIELD_NAME":"MEASUREMENT_CONCEPT_ID","CONCEPT_ID":" 3024929","UNIT_CONCEPT_ID":"8961","SQL_FILE":"concept_plausible_value_low.sql","CATEGORY":"Plausibility","SUBCATEGORY":"Atemporal","CONTEXT":"Verification","checkId":1757,"FAILED":0,"THRESHOLD_VALUE":5,"_row":"18.632"},{"NUM_VIOLATED_ROWS":0,"PCT_VIOLATED_ROWS":0,"NUM_DENOMINATOR_ROWS":0,"EXECUTION_TIME":"0.610985 secs","QUERY_TEXT":"\r\n/*********\r\nCONCEPT LEVEL check:\r\nPLAUSIBLE_VALUE_LOW - find any MEASUREMENT records that have VALUE_AS_NUMBER with non-null value < plausible low value\r\n\r\nParameters used in this template:\r\ncdmDatabaseSchema = cdm_ibm_mdcd_v993.dbo\r\nconceptId =  3024929\r\nunitConceptId = 9444\r\nplausibleValueLow =     10.000\r\n\r\n**********/\r\n\r\n\r\nSELECT num_violated_rows, CASE WHEN denominator.num_rows = 0 THEN 0 ELSE 1.0*num_violated_rows/denominator.num_rows END  AS pct_violated_rows, \r\n  denominator.num_rows as num_denominator_rows\r\nFROM\r\n(\r\n\tSELECT COUNT_BIG(*) AS num_violated_rows\r\n\tFROM\r\n\t(\r\n\t\tSELECT m.* \r\n\t\tFROM cdm_ibm_mdcd_v993.dbo.measurement m\r\n\t\t\r\n\t\tWHERE m.measurement_concept_id =  3024929\r\n\t\tAND m.unit_concept_id = 9444\r\n\t\tAND m.value_as_number IS NOT NULL\r\n\t\tAND m.value_as_number <     10.000\r\n\t) violated_rows\r\n) violated_row_count,\r\n( \r\n\tSELECT COUNT_BIG(*) AS num_rows\r\n\tFROM cdm_ibm_mdcd_v993.dbo.measurement m\r\n\t\r\n\tWHERE measurement_concept_id =  3024929\r\n\tAND unit_concept_id = 9444\r\n\tAND value_as_number IS NOT NULL\r\n) denominator\r\n;","CHECK_NAME":"plausibleValueLow","CHECK_LEVEL":"CONCEPT","CHECK_DESCRIPTION":"For the combination of CONCEPT_ID  3024929 (Platelets [#/volume] in Blood by Automated count) and UNIT_CONCEPT_ID 9444 (billion per liter), the number and percent of records that have a value less than     10.000.","CDM_TABLE_NAME":"MEASUREMENT","CDM_FIELD_NAME":"MEASUREMENT_CONCEPT_ID","CONCEPT_ID":" 3024929","UNIT_CONCEPT_ID":"9444","SQL_FILE":"concept_plausible_value_low.sql","CATEGORY":"Plausibility","SUBCATEGORY":"Atemporal","CONTEXT":"Verification","checkId":1758,"FAILED":0,"THRESHOLD_VALUE":5,"_row":"18.633"},{"NUM_VIOLATED_ROWS":0,"PCT_VIOLATED_ROWS":0,"NUM_DENOMINATOR_ROWS":0,"EXECUTION_TIME":"0.598971 secs","QUERY_TEXT":"\r\n/*********\r\nCONCEPT LEVEL check:\r\nPLAUSIBLE_VALUE_LOW - find any MEASUREMENT records that have VALUE_AS_NUMBER with non-null value < plausible low value\r\n\r\nParameters used in this template:\r\ncdmDatabaseSchema = cdm_ibm_mdcd_v993.dbo\r\nconceptId =  3025285\r\nunitConceptId = 8725\r\nplausibleValueLow =      0.000\r\n\r\n**********/\r\n\r\n\r\nSELECT num_violated_rows, CASE WHEN denominator.num_rows = 0 THEN 0 ELSE 1.0*num_violated_rows/denominator.num_rows END  AS pct_violated_rows, \r\n  denominator.num_rows as num_denominator_rows\r\nFROM\r\n(\r\n\tSELECT COUNT_BIG(*) AS num_violated_rows\r\n\tFROM\r\n\t(\r\n\t\tSELECT m.* \r\n\t\tFROM cdm_ibm_mdcd_v993.dbo.measurement m\r\n\t\t\r\n\t\tWHERE m.measurement_concept_id =  3025285\r\n\t\tAND m.unit_concept_id = 8725\r\n\t\tAND m.value_as_number IS NOT NULL\r\n\t\tAND m.value_as_number <      0.000\r\n\t) violated_rows\r\n) violated_row_count,\r\n( \r\n\tSELECT COUNT_BIG(*) AS num_rows\r\n\tFROM cdm_ibm_mdcd_v993.dbo.measurement m\r\n\t\r\n\tWHERE measurement_concept_id =  3025285\r\n\tAND unit_concept_id = 8725\r\n\tAND value_as_number IS NOT NULL\r\n) denominator\r\n;","CHECK_NAME":"plausibleValueLow","CHECK_LEVEL":"CONCEPT","CHECK_DESCRIPTION":"For the combination of CONCEPT_ID  3025285 (Estradiol (E2) [Mass/volume] in Serum or Plasma) and UNIT_CONCEPT_ID 8725 (nanogram per liter), the number and percent of records that have a value less than      0.000.","CDM_TABLE_NAME":"MEASUREMENT","CDM_FIELD_NAME":"MEASUREMENT_CONCEPT_ID","CONCEPT_ID":" 3025285","UNIT_CONCEPT_ID":"8725","SQL_FILE":"concept_plausible_value_low.sql","CATEGORY":"Plausibility","SUBCATEGORY":"Atemporal","CONTEXT":"Verification","checkId":1759,"FAILED":0,"THRESHOLD_VALUE":5,"_row":"18.634"},{"NUM_VIOLATED_ROWS":0,"PCT_VIOLATED_ROWS":0,"NUM_DENOMINATOR_ROWS":0,"EXECUTION_TIME":"0.580985 secs","QUERY_TEXT":"\r\n/*********\r\nCONCEPT LEVEL check:\r\nPLAUSIBLE_VALUE_LOW - find any MEASUREMENT records that have VALUE_AS_NUMBER with non-null value < plausible low value\r\n\r\nParameters used in this template:\r\ncdmDatabaseSchema = cdm_ibm_mdcd_v993.dbo\r\nconceptId =  3025285\r\nunitConceptId = 8729\r\nplausibleValueLow =      0.000\r\n\r\n**********/\r\n\r\n\r\nSELECT num_violated_rows, CASE WHEN denominator.num_rows = 0 THEN 0 ELSE 1.0*num_violated_rows/denominator.num_rows END  AS pct_violated_rows, \r\n  denominator.num_rows as num_denominator_rows\r\nFROM\r\n(\r\n\tSELECT COUNT_BIG(*) AS num_violated_rows\r\n\tFROM\r\n\t(\r\n\t\tSELECT m.* \r\n\t\tFROM cdm_ibm_mdcd_v993.dbo.measurement m\r\n\t\t\r\n\t\tWHERE m.measurement_concept_id =  3025285\r\n\t\tAND m.unit_concept_id = 8729\r\n\t\tAND m.value_as_number IS NOT NULL\r\n\t\tAND m.value_as_number <      0.000\r\n\t) violated_rows\r\n) violated_row_count,\r\n( \r\n\tSELECT COUNT_BIG(*) AS num_rows\r\n\tFROM cdm_ibm_mdcd_v993.dbo.measurement m\r\n\t\r\n\tWHERE measurement_concept_id =  3025285\r\n\tAND unit_concept_id = 8729\r\n\tAND value_as_number IS NOT NULL\r\n) denominator\r\n;","CHECK_NAME":"plausibleValueLow","CHECK_LEVEL":"CONCEPT","CHECK_DESCRIPTION":"For the combination of CONCEPT_ID  3025285 (Estradiol (E2) [Mass/volume] in Serum or Plasma) and UNIT_CONCEPT_ID 8729 (picomole per liter), the number and percent of records that have a value less than      0.000.","CDM_TABLE_NAME":"MEASUREMENT","CDM_FIELD_NAME":"MEASUREMENT_CONCEPT_ID","CONCEPT_ID":" 3025285","UNIT_CONCEPT_ID":"8729","SQL_FILE":"concept_plausible_value_low.sql","CATEGORY":"Plausibility","SUBCATEGORY":"Atemporal","CONTEXT":"Verification","checkId":1760,"FAILED":0,"THRESHOLD_VALUE":5,"_row":"18.635"},{"NUM_VIOLATED_ROWS":0,"PCT_VIOLATED_ROWS":0,"NUM_DENOMINATOR_ROWS":0,"EXECUTION_TIME":"0.635986 secs","QUERY_TEXT":"\r\n/*********\r\nCONCEPT LEVEL check:\r\nPLAUSIBLE_VALUE_LOW - find any MEASUREMENT records that have VALUE_AS_NUMBER with non-null value < plausible low value\r\n\r\nParameters used in this template:\r\ncdmDatabaseSchema = cdm_ibm_mdcd_v993.dbo\r\nconceptId =  3025285\r\nunitConceptId = 8817\r\nplausibleValueLow =      0.000\r\n\r\n**********/\r\n\r\n\r\nSELECT num_violated_rows, CASE WHEN denominator.num_rows = 0 THEN 0 ELSE 1.0*num_violated_rows/denominator.num_rows END  AS pct_violated_rows, \r\n  denominator.num_rows as num_denominator_rows\r\nFROM\r\n(\r\n\tSELECT COUNT_BIG(*) AS num_violated_rows\r\n\tFROM\r\n\t(\r\n\t\tSELECT m.* \r\n\t\tFROM cdm_ibm_mdcd_v993.dbo.measurement m\r\n\t\t\r\n\t\tWHERE m.measurement_concept_id =  3025285\r\n\t\tAND m.unit_concept_id = 8817\r\n\t\tAND m.value_as_number IS NOT NULL\r\n\t\tAND m.value_as_number <      0.000\r\n\t) violated_rows\r\n) violated_row_count,\r\n( \r\n\tSELECT COUNT_BIG(*) AS num_rows\r\n\tFROM cdm_ibm_mdcd_v993.dbo.measurement m\r\n\t\r\n\tWHERE measurement_concept_id =  3025285\r\n\tAND unit_concept_id = 8817\r\n\tAND value_as_number IS NOT NULL\r\n) denominator\r\n;","CHECK_NAME":"plausibleValueLow","CHECK_LEVEL":"CONCEPT","CHECK_DESCRIPTION":"For the combination of CONCEPT_ID  3025285 (Estradiol (E2) [Mass/volume] in Serum or Plasma) and UNIT_CONCEPT_ID 8817 (nanogram per deciliter), the number and percent of records that have a value less than      0.000.","CDM_TABLE_NAME":"MEASUREMENT","CDM_FIELD_NAME":"MEASUREMENT_CONCEPT_ID","CONCEPT_ID":" 3025285","UNIT_CONCEPT_ID":"8817","SQL_FILE":"concept_plausible_value_low.sql","CATEGORY":"Plausibility","SUBCATEGORY":"Atemporal","CONTEXT":"Verification","checkId":1761,"FAILED":0,"THRESHOLD_VALUE":5,"_row":"18.636"},{"NUM_VIOLATED_ROWS":0,"PCT_VIOLATED_ROWS":0,"NUM_DENOMINATOR_ROWS":0,"EXECUTION_TIME":"4.850871 secs","QUERY_TEXT":"\r\n/*********\r\nCONCEPT LEVEL check:\r\nPLAUSIBLE_VALUE_LOW - find any MEASUREMENT records that have VALUE_AS_NUMBER with non-null value < plausible low value\r\n\r\nParameters used in this template:\r\ncdmDatabaseSchema = cdm_ibm_mdcd_v993.dbo\r\nconceptId =  3025285\r\nunitConceptId = 8845\r\nplausibleValueLow =      0.010\r\n\r\n**********/\r\n\r\n\r\nSELECT num_violated_rows, CASE WHEN denominator.num_rows = 0 THEN 0 ELSE 1.0*num_violated_rows/denominator.num_rows END  AS pct_violated_rows, \r\n  denominator.num_rows as num_denominator_rows\r\nFROM\r\n(\r\n\tSELECT COUNT_BIG(*) AS num_violated_rows\r\n\tFROM\r\n\t(\r\n\t\tSELECT m.* \r\n\t\tFROM cdm_ibm_mdcd_v993.dbo.measurement m\r\n\t\t\r\n\t\tWHERE m.measurement_concept_id =  3025285\r\n\t\tAND m.unit_concept_id = 8845\r\n\t\tAND m.value_as_number IS NOT NULL\r\n\t\tAND m.value_as_number <      0.010\r\n\t) violated_rows\r\n) violated_row_count,\r\n( \r\n\tSELECT COUNT_BIG(*) AS num_rows\r\n\tFROM cdm_ibm_mdcd_v993.dbo.measurement m\r\n\t\r\n\tWHERE measurement_concept_id =  3025285\r\n\tAND unit_concept_id = 8845\r\n\tAND value_as_number IS NOT NULL\r\n) denominator\r\n;","CHECK_NAME":"plausibleValueLow","CHECK_LEVEL":"CONCEPT","CHECK_DESCRIPTION":"For the combination of CONCEPT_ID  3025285 (Estradiol (E2) [Mass/volume] in Serum or Plasma) and UNIT_CONCEPT_ID 8845 (picogram per milliliter), the number and percent of records that have a value less than      0.010.","CDM_TABLE_NAME":"MEASUREMENT","CDM_FIELD_NAME":"MEASUREMENT_CONCEPT_ID","CONCEPT_ID":" 3025285","UNIT_CONCEPT_ID":"8845","SQL_FILE":"concept_plausible_value_low.sql","CATEGORY":"Plausibility","SUBCATEGORY":"Atemporal","CONTEXT":"Verification","checkId":1762,"FAILED":0,"THRESHOLD_VALUE":5,"_row":"18.637"},{"NUM_VIOLATED_ROWS":0,"PCT_VIOLATED_ROWS":0,"NUM_DENOMINATOR_ROWS":0,"EXECUTION_TIME":"1.137976 secs","QUERY_TEXT":"\r\n/*********\r\nCONCEPT LEVEL check:\r\nPLAUSIBLE_VALUE_LOW - find any MEASUREMENT records that have VALUE_AS_NUMBER with non-null value < plausible low value\r\n\r\nParameters used in this template:\r\ncdmDatabaseSchema = cdm_ibm_mdcd_v993.dbo\r\nconceptId =  3025315\r\nunitConceptId = 8504\r\nplausibleValueLow =   2000.000\r\n\r\n**********/\r\n\r\n\r\nSELECT num_violated_rows, CASE WHEN denominator.num_rows = 0 THEN 0 ELSE 1.0*num_violated_rows/denominator.num_rows END  AS pct_violated_rows, \r\n  denominator.num_rows as num_denominator_rows\r\nFROM\r\n(\r\n\tSELECT COUNT_BIG(*) AS num_violated_rows\r\n\tFROM\r\n\t(\r\n\t\tSELECT m.* \r\n\t\tFROM cdm_ibm_mdcd_v993.dbo.measurement m\r\n\t\t\r\n\t\tWHERE m.measurement_concept_id =  3025315\r\n\t\tAND m.unit_concept_id = 8504\r\n\t\tAND m.value_as_number IS NOT NULL\r\n\t\tAND m.value_as_number <   2000.000\r\n\t) violated_rows\r\n) violated_row_count,\r\n( \r\n\tSELECT COUNT_BIG(*) AS num_rows\r\n\tFROM cdm_ibm_mdcd_v993.dbo.measurement m\r\n\t\r\n\tWHERE measurement_concept_id =  3025315\r\n\tAND unit_concept_id = 8504\r\n\tAND value_as_number IS NOT NULL\r\n) denominator\r\n;","CHECK_NAME":"plausibleValueLow","CHECK_LEVEL":"CONCEPT","CHECK_DESCRIPTION":"For the combination of CONCEPT_ID  3025315 (Body weight) and UNIT_CONCEPT_ID 8504 (gram), the number and percent of records that have a value less than   2000.000.","CDM_TABLE_NAME":"MEASUREMENT","CDM_FIELD_NAME":"MEASUREMENT_CONCEPT_ID","CONCEPT_ID":" 3025315","UNIT_CONCEPT_ID":"8504","SQL_FILE":"concept_plausible_value_low.sql","CATEGORY":"Plausibility","SUBCATEGORY":"Atemporal","CONTEXT":"Verification","checkId":1763,"FAILED":0,"THRESHOLD_VALUE":5,"_row":"18.638"},{"NUM_VIOLATED_ROWS":0,"PCT_VIOLATED_ROWS":0,"NUM_DENOMINATOR_ROWS":0,"EXECUTION_TIME":"2.070938 secs","QUERY_TEXT":"\r\n/*********\r\nCONCEPT LEVEL check:\r\nPLAUSIBLE_VALUE_LOW - find any MEASUREMENT records that have VALUE_AS_NUMBER with non-null value < plausible low value\r\n\r\nParameters used in this template:\r\ncdmDatabaseSchema = cdm_ibm_mdcd_v993.dbo\r\nconceptId =  3025315\r\nunitConceptId = 8576\r\nplausibleValueLow =      1.000\r\n\r\n**********/\r\n\r\n\r\nSELECT num_violated_rows, CASE WHEN denominator.num_rows = 0 THEN 0 ELSE 1.0*num_violated_rows/denominator.num_rows END  AS pct_violated_rows, \r\n  denominator.num_rows as num_denominator_rows\r\nFROM\r\n(\r\n\tSELECT COUNT_BIG(*) AS num_violated_rows\r\n\tFROM\r\n\t(\r\n\t\tSELECT m.* \r\n\t\tFROM cdm_ibm_mdcd_v993.dbo.measurement m\r\n\t\t\r\n\t\tWHERE m.measurement_concept_id =  3025315\r\n\t\tAND m.unit_concept_id = 8576\r\n\t\tAND m.value_as_number IS NOT NULL\r\n\t\tAND m.value_as_number <      1.000\r\n\t) violated_rows\r\n) violated_row_count,\r\n( \r\n\tSELECT COUNT_BIG(*) AS num_rows\r\n\tFROM cdm_ibm_mdcd_v993.dbo.measurement m\r\n\t\r\n\tWHERE measurement_concept_id =  3025315\r\n\tAND unit_concept_id = 8576\r\n\tAND value_as_number IS NOT NULL\r\n) denominator\r\n;","CHECK_NAME":"plausibleValueLow","CHECK_LEVEL":"CONCEPT","CHECK_DESCRIPTION":"For the combination of CONCEPT_ID  3025315 (Body weight) and UNIT_CONCEPT_ID 8576 (milligram), the number and percent of records that have a value less than      1.000.","CDM_TABLE_NAME":"MEASUREMENT","CDM_FIELD_NAME":"MEASUREMENT_CONCEPT_ID","CONCEPT_ID":" 3025315","UNIT_CONCEPT_ID":"8576","SQL_FILE":"concept_plausible_value_low.sql","CATEGORY":"Plausibility","SUBCATEGORY":"Atemporal","CONTEXT":"Verification","checkId":1764,"FAILED":0,"THRESHOLD_VALUE":5,"_row":"18.639"},{"NUM_VIOLATED_ROWS":0,"PCT_VIOLATED_ROWS":0,"NUM_DENOMINATOR_ROWS":0,"EXECUTION_TIME":"1.789943 secs","QUERY_TEXT":"\r\n/*********\r\nCONCEPT LEVEL check:\r\nPLAUSIBLE_VALUE_LOW - find any MEASUREMENT records that have VALUE_AS_NUMBER with non-null value < plausible low value\r\n\r\nParameters used in this template:\r\ncdmDatabaseSchema = cdm_ibm_mdcd_v993.dbo\r\nconceptId =  3025315\r\nunitConceptId = 8739\r\nplausibleValueLow =      4.000\r\n\r\n**********/\r\n\r\n\r\nSELECT num_violated_rows, CASE WHEN denominator.num_rows = 0 THEN 0 ELSE 1.0*num_violated_rows/denominator.num_rows END  AS pct_violated_rows, \r\n  denominator.num_rows as num_denominator_rows\r\nFROM\r\n(\r\n\tSELECT COUNT_BIG(*) AS num_violated_rows\r\n\tFROM\r\n\t(\r\n\t\tSELECT m.* \r\n\t\tFROM cdm_ibm_mdcd_v993.dbo.measurement m\r\n\t\t\r\n\t\tWHERE m.measurement_concept_id =  3025315\r\n\t\tAND m.unit_concept_id = 8739\r\n\t\tAND m.value_as_number IS NOT NULL\r\n\t\tAND m.value_as_number <      4.000\r\n\t) violated_rows\r\n) violated_row_count,\r\n( \r\n\tSELECT COUNT_BIG(*) AS num_rows\r\n\tFROM cdm_ibm_mdcd_v993.dbo.measurement m\r\n\t\r\n\tWHERE measurement_concept_id =  3025315\r\n\tAND unit_concept_id = 8739\r\n\tAND value_as_number IS NOT NULL\r\n) denominator\r\n;","CHECK_NAME":"plausibleValueLow","CHECK_LEVEL":"CONCEPT","CHECK_DESCRIPTION":"For the combination of CONCEPT_ID  3025315 (Body weight) and UNIT_CONCEPT_ID 8739 (pound (US)), the number and percent of records that have a value less than      4.000.","CDM_TABLE_NAME":"MEASUREMENT","CDM_FIELD_NAME":"MEASUREMENT_CONCEPT_ID","CONCEPT_ID":" 3025315","UNIT_CONCEPT_ID":"8739","SQL_FILE":"concept_plausible_value_low.sql","CATEGORY":"Plausibility","SUBCATEGORY":"Atemporal","CONTEXT":"Verification","checkId":1765,"FAILED":0,"THRESHOLD_VALUE":5,"_row":"18.640"},{"NUM_VIOLATED_ROWS":0,"PCT_VIOLATED_ROWS":0,"NUM_DENOMINATOR_ROWS":0,"EXECUTION_TIME":"9.074754 secs","QUERY_TEXT":"\r\n/*********\r\nCONCEPT LEVEL check:\r\nPLAUSIBLE_VALUE_LOW - find any MEASUREMENT records that have VALUE_AS_NUMBER with non-null value < plausible low value\r\n\r\nParameters used in this template:\r\ncdmDatabaseSchema = cdm_ibm_mdcd_v993.dbo\r\nconceptId =  3025315\r\nunitConceptId = 9373\r\nplausibleValueLow =      1.000\r\n\r\n**********/\r\n\r\n\r\nSELECT num_violated_rows, CASE WHEN denominator.num_rows = 0 THEN 0 ELSE 1.0*num_violated_rows/denominator.num_rows END  AS pct_violated_rows, \r\n  denominator.num_rows as num_denominator_rows\r\nFROM\r\n(\r\n\tSELECT COUNT_BIG(*) AS num_violated_rows\r\n\tFROM\r\n\t(\r\n\t\tSELECT m.* \r\n\t\tFROM cdm_ibm_mdcd_v993.dbo.measurement m\r\n\t\t\r\n\t\tWHERE m.measurement_concept_id =  3025315\r\n\t\tAND m.unit_concept_id = 9373\r\n\t\tAND m.value_as_number IS NOT NULL\r\n\t\tAND m.value_as_number <      1.000\r\n\t) violated_rows\r\n) violated_row_count,\r\n( \r\n\tSELECT COUNT_BIG(*) AS num_rows\r\n\tFROM cdm_ibm_mdcd_v993.dbo.measurement m\r\n\t\r\n\tWHERE measurement_concept_id =  3025315\r\n\tAND unit_concept_id = 9373\r\n\tAND value_as_number IS NOT NULL\r\n) denominator\r\n;","CHECK_NAME":"plausibleValueLow","CHECK_LEVEL":"CONCEPT","CHECK_DESCRIPTION":"For the combination of CONCEPT_ID  3025315 (Body weight) and UNIT_CONCEPT_ID 9373 (ounce (avoirdupois)), the number and percent of records that have a value less than      1.000.","CDM_TABLE_NAME":"MEASUREMENT","CDM_FIELD_NAME":"MEASUREMENT_CONCEPT_ID","CONCEPT_ID":" 3025315","UNIT_CONCEPT_ID":"9373","SQL_FILE":"concept_plausible_value_low.sql","CATEGORY":"Plausibility","SUBCATEGORY":"Atemporal","CONTEXT":"Verification","checkId":1766,"FAILED":0,"THRESHOLD_VALUE":5,"_row":"18.641"},{"NUM_VIOLATED_ROWS":0,"PCT_VIOLATED_ROWS":0,"NUM_DENOMINATOR_ROWS":0,"EXECUTION_TIME":"7.094812 secs","QUERY_TEXT":"\r\n/*********\r\nCONCEPT LEVEL check:\r\nPLAUSIBLE_VALUE_LOW - find any MEASUREMENT records that have VALUE_AS_NUMBER with non-null value < plausible low value\r\n\r\nParameters used in this template:\r\ncdmDatabaseSchema = cdm_ibm_mdcd_v993.dbo\r\nconceptId =  3025315\r\nunitConceptId = 9529\r\nplausibleValueLow =      2.000\r\n\r\n**********/\r\n\r\n\r\nSELECT num_violated_rows, CASE WHEN denominator.num_rows = 0 THEN 0 ELSE 1.0*num_violated_rows/denominator.num_rows END  AS pct_violated_rows, \r\n  denominator.num_rows as num_denominator_rows\r\nFROM\r\n(\r\n\tSELECT COUNT_BIG(*) AS num_violated_rows\r\n\tFROM\r\n\t(\r\n\t\tSELECT m.* \r\n\t\tFROM cdm_ibm_mdcd_v993.dbo.measurement m\r\n\t\t\r\n\t\tWHERE m.measurement_concept_id =  3025315\r\n\t\tAND m.unit_concept_id = 9529\r\n\t\tAND m.value_as_number IS NOT NULL\r\n\t\tAND m.value_as_number <      2.000\r\n\t) violated_rows\r\n) violated_row_count,\r\n( \r\n\tSELECT COUNT_BIG(*) AS num_rows\r\n\tFROM cdm_ibm_mdcd_v993.dbo.measurement m\r\n\t\r\n\tWHERE measurement_concept_id =  3025315\r\n\tAND unit_concept_id = 9529\r\n\tAND value_as_number IS NOT NULL\r\n) denominator\r\n;","CHECK_NAME":"plausibleValueLow","CHECK_LEVEL":"CONCEPT","CHECK_DESCRIPTION":"For the combination of CONCEPT_ID  3025315 (Body weight) and UNIT_CONCEPT_ID 9529 (kilogram), the number and percent of records that have a value less than      2.000.","CDM_TABLE_NAME":"MEASUREMENT","CDM_FIELD_NAME":"MEASUREMENT_CONCEPT_ID","CONCEPT_ID":" 3025315","UNIT_CONCEPT_ID":"9529","SQL_FILE":"concept_plausible_value_low.sql","CATEGORY":"Plausibility","SUBCATEGORY":"Atemporal","CONTEXT":"Verification","checkId":1767,"FAILED":0,"THRESHOLD_VALUE":5,"_row":"18.642"},{"NUM_VIOLATED_ROWS":0,"PCT_VIOLATED_ROWS":0,"NUM_DENOMINATOR_ROWS":0,"EXECUTION_TIME":"5.313843 secs","QUERY_TEXT":"\r\n/*********\r\nCONCEPT LEVEL check:\r\nPLAUSIBLE_VALUE_LOW - find any MEASUREMENT records that have VALUE_AS_NUMBER with non-null value < plausible low value\r\n\r\nParameters used in this template:\r\ncdmDatabaseSchema = cdm_ibm_mdcd_v993.dbo\r\nconceptId =  3025455\r\nunitConceptId = 8842\r\nplausibleValueLow =      0.010\r\n\r\n**********/\r\n\r\n\r\nSELECT num_violated_rows, CASE WHEN denominator.num_rows = 0 THEN 0 ELSE 1.0*num_violated_rows/denominator.num_rows END  AS pct_violated_rows, \r\n  denominator.num_rows as num_denominator_rows\r\nFROM\r\n(\r\n\tSELECT COUNT_BIG(*) AS num_violated_rows\r\n\tFROM\r\n\t(\r\n\t\tSELECT m.* \r\n\t\tFROM cdm_ibm_mdcd_v993.dbo.measurement m\r\n\t\t\r\n\t\tWHERE m.measurement_concept_id =  3025455\r\n\t\tAND m.unit_concept_id = 8842\r\n\t\tAND m.value_as_number IS NOT NULL\r\n\t\tAND m.value_as_number <      0.010\r\n\t) violated_rows\r\n) violated_row_count,\r\n( \r\n\tSELECT COUNT_BIG(*) AS num_rows\r\n\tFROM cdm_ibm_mdcd_v993.dbo.measurement m\r\n\t\r\n\tWHERE measurement_concept_id =  3025455\r\n\tAND unit_concept_id = 8842\r\n\tAND value_as_number IS NOT NULL\r\n) denominator\r\n;","CHECK_NAME":"plausibleValueLow","CHECK_LEVEL":"CONCEPT","CHECK_DESCRIPTION":"For the combination of CONCEPT_ID  3025455 (Estriol (E3).unconjugated [Mass/volume] in Serum or Plasma) and UNIT_CONCEPT_ID 8842 (nanogram per milliliter), the number and percent of records that have a value less than      0.010.","CDM_TABLE_NAME":"MEASUREMENT","CDM_FIELD_NAME":"MEASUREMENT_CONCEPT_ID","CONCEPT_ID":" 3025455","UNIT_CONCEPT_ID":"8842","SQL_FILE":"concept_plausible_value_low.sql","CATEGORY":"Plausibility","SUBCATEGORY":"Atemporal","CONTEXT":"Verification","checkId":1768,"FAILED":0,"THRESHOLD_VALUE":5,"_row":"18.643"},{"NUM_VIOLATED_ROWS":0,"PCT_VIOLATED_ROWS":0,"NUM_DENOMINATOR_ROWS":0,"EXECUTION_TIME":"1.907943 secs","QUERY_TEXT":"\r\n/*********\r\nCONCEPT LEVEL check:\r\nPLAUSIBLE_VALUE_LOW - find any MEASUREMENT records that have VALUE_AS_NUMBER with non-null value < plausible low value\r\n\r\nParameters used in this template:\r\ncdmDatabaseSchema = cdm_ibm_mdcd_v993.dbo\r\nconceptId =  3025673\r\nunitConceptId = 8840\r\nplausibleValueLow =      1.000\r\n\r\n**********/\r\n\r\n\r\nSELECT num_violated_rows, CASE WHEN denominator.num_rows = 0 THEN 0 ELSE 1.0*num_violated_rows/denominator.num_rows END  AS pct_violated_rows, \r\n  denominator.num_rows as num_denominator_rows\r\nFROM\r\n(\r\n\tSELECT COUNT_BIG(*) AS num_violated_rows\r\n\tFROM\r\n\t(\r\n\t\tSELECT m.* \r\n\t\tFROM cdm_ibm_mdcd_v993.dbo.measurement m\r\n\t\t\r\n\t\tWHERE m.measurement_concept_id =  3025673\r\n\t\tAND m.unit_concept_id = 8840\r\n\t\tAND m.value_as_number IS NOT NULL\r\n\t\tAND m.value_as_number <      1.000\r\n\t) violated_rows\r\n) violated_row_count,\r\n( \r\n\tSELECT COUNT_BIG(*) AS num_rows\r\n\tFROM cdm_ibm_mdcd_v993.dbo.measurement m\r\n\t\r\n\tWHERE measurement_concept_id =  3025673\r\n\tAND unit_concept_id = 8840\r\n\tAND value_as_number IS NOT NULL\r\n) denominator\r\n;","CHECK_NAME":"plausibleValueLow","CHECK_LEVEL":"CONCEPT","CHECK_DESCRIPTION":"For the combination of CONCEPT_ID  3025673 (Glucose [Mass/volume] in Serum or Plasma --2 hours post 75 g glucose PO) and UNIT_CONCEPT_ID 8840 (milligram per deciliter), the number and percent of records that have a value less than      1.000.","CDM_TABLE_NAME":"MEASUREMENT","CDM_FIELD_NAME":"MEASUREMENT_CONCEPT_ID","CONCEPT_ID":" 3025673","UNIT_CONCEPT_ID":"8840","SQL_FILE":"concept_plausible_value_low.sql","CATEGORY":"Plausibility","SUBCATEGORY":"Atemporal","CONTEXT":"Verification","checkId":1769,"FAILED":0,"THRESHOLD_VALUE":5,"_row":"18.644"},{"NUM_VIOLATED_ROWS":0,"PCT_VIOLATED_ROWS":0,"NUM_DENOMINATOR_ROWS":0,"EXECUTION_TIME":"0.880938 secs","QUERY_TEXT":"\r\n/*********\r\nCONCEPT LEVEL check:\r\nPLAUSIBLE_VALUE_LOW - find any MEASUREMENT records that have VALUE_AS_NUMBER with non-null value < plausible low value\r\n\r\nParameters used in this template:\r\ncdmDatabaseSchema = cdm_ibm_mdcd_v993.dbo\r\nconceptId =  3025696\r\nunitConceptId = 8753\r\nplausibleValueLow =      0.000\r\n\r\n**********/\r\n\r\n\r\nSELECT num_violated_rows, CASE WHEN denominator.num_rows = 0 THEN 0 ELSE 1.0*num_violated_rows/denominator.num_rows END  AS pct_violated_rows, \r\n  denominator.num_rows as num_denominator_rows\r\nFROM\r\n(\r\n\tSELECT COUNT_BIG(*) AS num_violated_rows\r\n\tFROM\r\n\t(\r\n\t\tSELECT m.* \r\n\t\tFROM cdm_ibm_mdcd_v993.dbo.measurement m\r\n\t\t\r\n\t\tWHERE m.measurement_concept_id =  3025696\r\n\t\tAND m.unit_concept_id = 8753\r\n\t\tAND m.value_as_number IS NOT NULL\r\n\t\tAND m.value_as_number <      0.000\r\n\t) violated_rows\r\n) violated_row_count,\r\n( \r\n\tSELECT COUNT_BIG(*) AS num_rows\r\n\tFROM cdm_ibm_mdcd_v993.dbo.measurement m\r\n\t\r\n\tWHERE measurement_concept_id =  3025696\r\n\tAND unit_concept_id = 8753\r\n\tAND value_as_number IS NOT NULL\r\n) denominator\r\n;","CHECK_NAME":"plausibleValueLow","CHECK_LEVEL":"CONCEPT","CHECK_DESCRIPTION":"For the combination of CONCEPT_ID  3025696 (Lithium [Mass/volume] in Serum or Plasma) and UNIT_CONCEPT_ID 8753 (millimole per liter), the number and percent of records that have a value less than      0.000.","CDM_TABLE_NAME":"MEASUREMENT","CDM_FIELD_NAME":"MEASUREMENT_CONCEPT_ID","CONCEPT_ID":" 3025696","UNIT_CONCEPT_ID":"8753","SQL_FILE":"concept_plausible_value_low.sql","CATEGORY":"Plausibility","SUBCATEGORY":"Atemporal","CONTEXT":"Verification","checkId":1770,"FAILED":0,"THRESHOLD_VALUE":5,"_row":"18.645"},{"NUM_VIOLATED_ROWS":0,"PCT_VIOLATED_ROWS":0,"NUM_DENOMINATOR_ROWS":0,"EXECUTION_TIME":"1.299949 secs","QUERY_TEXT":"\r\n/*********\r\nCONCEPT LEVEL check:\r\nPLAUSIBLE_VALUE_LOW - find any MEASUREMENT records that have VALUE_AS_NUMBER with non-null value < plausible low value\r\n\r\nParameters used in this template:\r\ncdmDatabaseSchema = cdm_ibm_mdcd_v993.dbo\r\nconceptId =  3025696\r\nunitConceptId = 8859\r\nplausibleValueLow =      0.000\r\n\r\n**********/\r\n\r\n\r\nSELECT num_violated_rows, CASE WHEN denominator.num_rows = 0 THEN 0 ELSE 1.0*num_violated_rows/denominator.num_rows END  AS pct_violated_rows, \r\n  denominator.num_rows as num_denominator_rows\r\nFROM\r\n(\r\n\tSELECT COUNT_BIG(*) AS num_violated_rows\r\n\tFROM\r\n\t(\r\n\t\tSELECT m.* \r\n\t\tFROM cdm_ibm_mdcd_v993.dbo.measurement m\r\n\t\t\r\n\t\tWHERE m.measurement_concept_id =  3025696\r\n\t\tAND m.unit_concept_id = 8859\r\n\t\tAND m.value_as_number IS NOT NULL\r\n\t\tAND m.value_as_number <      0.000\r\n\t) violated_rows\r\n) violated_row_count,\r\n( \r\n\tSELECT COUNT_BIG(*) AS num_rows\r\n\tFROM cdm_ibm_mdcd_v993.dbo.measurement m\r\n\t\r\n\tWHERE measurement_concept_id =  3025696\r\n\tAND unit_concept_id = 8859\r\n\tAND value_as_number IS NOT NULL\r\n) denominator\r\n;","CHECK_NAME":"plausibleValueLow","CHECK_LEVEL":"CONCEPT","CHECK_DESCRIPTION":"For the combination of CONCEPT_ID  3025696 (Lithium [Mass/volume] in Serum or Plasma) and UNIT_CONCEPT_ID 8859 (microgram per milliliter), the number and percent of records that have a value less than      0.000.","CDM_TABLE_NAME":"MEASUREMENT","CDM_FIELD_NAME":"MEASUREMENT_CONCEPT_ID","CONCEPT_ID":" 3025696","UNIT_CONCEPT_ID":"8859","SQL_FILE":"concept_plausible_value_low.sql","CATEGORY":"Plausibility","SUBCATEGORY":"Atemporal","CONTEXT":"Verification","checkId":1771,"FAILED":0,"THRESHOLD_VALUE":5,"_row":"18.646"},{"NUM_VIOLATED_ROWS":0,"PCT_VIOLATED_ROWS":0,"NUM_DENOMINATOR_ROWS":0,"EXECUTION_TIME":"1.243967 secs","QUERY_TEXT":"\r\n/*********\r\nCONCEPT LEVEL check:\r\nPLAUSIBLE_VALUE_LOW - find any MEASUREMENT records that have VALUE_AS_NUMBER with non-null value < plausible low value\r\n\r\nParameters used in this template:\r\ncdmDatabaseSchema = cdm_ibm_mdcd_v993.dbo\r\nconceptId =  3025696\r\nunitConceptId = 9557\r\nplausibleValueLow =      0.000\r\n\r\n**********/\r\n\r\n\r\nSELECT num_violated_rows, CASE WHEN denominator.num_rows = 0 THEN 0 ELSE 1.0*num_violated_rows/denominator.num_rows END  AS pct_violated_rows, \r\n  denominator.num_rows as num_denominator_rows\r\nFROM\r\n(\r\n\tSELECT COUNT_BIG(*) AS num_violated_rows\r\n\tFROM\r\n\t(\r\n\t\tSELECT m.* \r\n\t\tFROM cdm_ibm_mdcd_v993.dbo.measurement m\r\n\t\t\r\n\t\tWHERE m.measurement_concept_id =  3025696\r\n\t\tAND m.unit_concept_id = 9557\r\n\t\tAND m.value_as_number IS NOT NULL\r\n\t\tAND m.value_as_number <      0.000\r\n\t) violated_rows\r\n) violated_row_count,\r\n( \r\n\tSELECT COUNT_BIG(*) AS num_rows\r\n\tFROM cdm_ibm_mdcd_v993.dbo.measurement m\r\n\t\r\n\tWHERE measurement_concept_id =  3025696\r\n\tAND unit_concept_id = 9557\r\n\tAND value_as_number IS NOT NULL\r\n) denominator\r\n;","CHECK_NAME":"plausibleValueLow","CHECK_LEVEL":"CONCEPT","CHECK_DESCRIPTION":"For the combination of CONCEPT_ID  3025696 (Lithium [Mass/volume] in Serum or Plasma) and UNIT_CONCEPT_ID 9557 (milliequivalent per liter), the number and percent of records that have a value less than      0.000.","CDM_TABLE_NAME":"MEASUREMENT","CDM_FIELD_NAME":"MEASUREMENT_CONCEPT_ID","CONCEPT_ID":" 3025696","UNIT_CONCEPT_ID":"9557","SQL_FILE":"concept_plausible_value_low.sql","CATEGORY":"Plausibility","SUBCATEGORY":"Atemporal","CONTEXT":"Verification","checkId":1772,"FAILED":0,"THRESHOLD_VALUE":5,"_row":"18.647"},{"NUM_VIOLATED_ROWS":0,"PCT_VIOLATED_ROWS":0,"NUM_DENOMINATOR_ROWS":0,"EXECUTION_TIME":"2.815916 secs","QUERY_TEXT":"\r\n/*********\r\nCONCEPT LEVEL check:\r\nPLAUSIBLE_VALUE_LOW - find any MEASUREMENT records that have VALUE_AS_NUMBER with non-null value < plausible low value\r\n\r\nParameters used in this template:\r\ncdmDatabaseSchema = cdm_ibm_mdcd_v993.dbo\r\nconceptId =  3026250\r\nunitConceptId = 8842\r\nplausibleValueLow =      2.000\r\n\r\n**********/\r\n\r\n\r\nSELECT num_violated_rows, CASE WHEN denominator.num_rows = 0 THEN 0 ELSE 1.0*num_violated_rows/denominator.num_rows END  AS pct_violated_rows, \r\n  denominator.num_rows as num_denominator_rows\r\nFROM\r\n(\r\n\tSELECT COUNT_BIG(*) AS num_violated_rows\r\n\tFROM\r\n\t(\r\n\t\tSELECT m.* \r\n\t\tFROM cdm_ibm_mdcd_v993.dbo.measurement m\r\n\t\t\r\n\t\tWHERE m.measurement_concept_id =  3026250\r\n\t\tAND m.unit_concept_id = 8842\r\n\t\tAND m.value_as_number IS NOT NULL\r\n\t\tAND m.value_as_number <      2.000\r\n\t) violated_rows\r\n) violated_row_count,\r\n( \r\n\tSELECT COUNT_BIG(*) AS num_rows\r\n\tFROM cdm_ibm_mdcd_v993.dbo.measurement m\r\n\t\r\n\tWHERE measurement_concept_id =  3026250\r\n\tAND unit_concept_id = 8842\r\n\tAND value_as_number IS NOT NULL\r\n) denominator\r\n;","CHECK_NAME":"plausibleValueLow","CHECK_LEVEL":"CONCEPT","CHECK_DESCRIPTION":"For the combination of CONCEPT_ID  3026250 (Tacrolimus [Mass/volume] in Blood) and UNIT_CONCEPT_ID 8842 (nanogram per milliliter), the number and percent of records that have a value less than      2.000.","CDM_TABLE_NAME":"MEASUREMENT","CDM_FIELD_NAME":"MEASUREMENT_CONCEPT_ID","CONCEPT_ID":" 3026250","UNIT_CONCEPT_ID":"8842","SQL_FILE":"concept_plausible_value_low.sql","CATEGORY":"Plausibility","SUBCATEGORY":"Atemporal","CONTEXT":"Verification","checkId":1773,"FAILED":0,"THRESHOLD_VALUE":5,"_row":"18.648"},{"NUM_VIOLATED_ROWS":0,"PCT_VIOLATED_ROWS":0,"NUM_DENOMINATOR_ROWS":0,"EXECUTION_TIME":"2.009946 secs","QUERY_TEXT":"\r\n/*********\r\nCONCEPT LEVEL check:\r\nPLAUSIBLE_VALUE_LOW - find any MEASUREMENT records that have VALUE_AS_NUMBER with non-null value < plausible low value\r\n\r\nParameters used in this template:\r\ncdmDatabaseSchema = cdm_ibm_mdcd_v993.dbo\r\nconceptId =  3026361\r\nunitConceptId = 8554\r\nplausibleValueLow =      0.000\r\n\r\n**********/\r\n\r\n\r\nSELECT num_violated_rows, CASE WHEN denominator.num_rows = 0 THEN 0 ELSE 1.0*num_violated_rows/denominator.num_rows END  AS pct_violated_rows, \r\n  denominator.num_rows as num_denominator_rows\r\nFROM\r\n(\r\n\tSELECT COUNT_BIG(*) AS num_violated_rows\r\n\tFROM\r\n\t(\r\n\t\tSELECT m.* \r\n\t\tFROM cdm_ibm_mdcd_v993.dbo.measurement m\r\n\t\t\r\n\t\tWHERE m.measurement_concept_id =  3026361\r\n\t\tAND m.unit_concept_id = 8554\r\n\t\tAND m.value_as_number IS NOT NULL\r\n\t\tAND m.value_as_number <      0.000\r\n\t) violated_rows\r\n) violated_row_count,\r\n( \r\n\tSELECT COUNT_BIG(*) AS num_rows\r\n\tFROM cdm_ibm_mdcd_v993.dbo.measurement m\r\n\t\r\n\tWHERE measurement_concept_id =  3026361\r\n\tAND unit_concept_id = 8554\r\n\tAND value_as_number IS NOT NULL\r\n) denominator\r\n;","CHECK_NAME":"plausibleValueLow","CHECK_LEVEL":"CONCEPT","CHECK_DESCRIPTION":"For the combination of CONCEPT_ID  3026361 (Erythrocytes [#/volume] in Blood) and UNIT_CONCEPT_ID 8554 (percent), the number and percent of records that have a value less than      0.000.","CDM_TABLE_NAME":"MEASUREMENT","CDM_FIELD_NAME":"MEASUREMENT_CONCEPT_ID","CONCEPT_ID":" 3026361","UNIT_CONCEPT_ID":"8554","SQL_FILE":"concept_plausible_value_low.sql","CATEGORY":"Plausibility","SUBCATEGORY":"Atemporal","CONTEXT":"Verification","checkId":1774,"FAILED":0,"THRESHOLD_VALUE":5,"_row":"18.649"},{"NUM_VIOLATED_ROWS":0,"PCT_VIOLATED_ROWS":0,"NUM_DENOMINATOR_ROWS":0,"EXECUTION_TIME":"2.260937 secs","QUERY_TEXT":"\r\n/*********\r\nCONCEPT LEVEL check:\r\nPLAUSIBLE_VALUE_LOW - find any MEASUREMENT records that have VALUE_AS_NUMBER with non-null value < plausible low value\r\n\r\nParameters used in this template:\r\ncdmDatabaseSchema = cdm_ibm_mdcd_v993.dbo\r\nconceptId =  3026361\r\nunitConceptId = 8583\r\nplausibleValueLow =      0.000\r\n\r\n**********/\r\n\r\n\r\nSELECT num_violated_rows, CASE WHEN denominator.num_rows = 0 THEN 0 ELSE 1.0*num_violated_rows/denominator.num_rows END  AS pct_violated_rows, \r\n  denominator.num_rows as num_denominator_rows\r\nFROM\r\n(\r\n\tSELECT COUNT_BIG(*) AS num_violated_rows\r\n\tFROM\r\n\t(\r\n\t\tSELECT m.* \r\n\t\tFROM cdm_ibm_mdcd_v993.dbo.measurement m\r\n\t\t\r\n\t\tWHERE m.measurement_concept_id =  3026361\r\n\t\tAND m.unit_concept_id = 8583\r\n\t\tAND m.value_as_number IS NOT NULL\r\n\t\tAND m.value_as_number <      0.000\r\n\t) violated_rows\r\n) violated_row_count,\r\n( \r\n\tSELECT COUNT_BIG(*) AS num_rows\r\n\tFROM cdm_ibm_mdcd_v993.dbo.measurement m\r\n\t\r\n\tWHERE measurement_concept_id =  3026361\r\n\tAND unit_concept_id = 8583\r\n\tAND value_as_number IS NOT NULL\r\n) denominator\r\n;","CHECK_NAME":"plausibleValueLow","CHECK_LEVEL":"CONCEPT","CHECK_DESCRIPTION":"For the combination of CONCEPT_ID  3026361 (Erythrocytes [#/volume] in Blood) and UNIT_CONCEPT_ID 8583 (femtoliter), the number and percent of records that have a value less than      0.000.","CDM_TABLE_NAME":"MEASUREMENT","CDM_FIELD_NAME":"MEASUREMENT_CONCEPT_ID","CONCEPT_ID":" 3026361","UNIT_CONCEPT_ID":"8583","SQL_FILE":"concept_plausible_value_low.sql","CATEGORY":"Plausibility","SUBCATEGORY":"Atemporal","CONTEXT":"Verification","checkId":1775,"FAILED":0,"THRESHOLD_VALUE":5,"_row":"18.650"},{"NUM_VIOLATED_ROWS":0,"PCT_VIOLATED_ROWS":0,"NUM_DENOMINATOR_ROWS":0,"EXECUTION_TIME":"2.693939 secs","QUERY_TEXT":"\r\n/*********\r\nCONCEPT LEVEL check:\r\nPLAUSIBLE_VALUE_LOW - find any MEASUREMENT records that have VALUE_AS_NUMBER with non-null value < plausible low value\r\n\r\nParameters used in this template:\r\ncdmDatabaseSchema = cdm_ibm_mdcd_v993.dbo\r\nconceptId =  3026361\r\nunitConceptId = 8587\r\nplausibleValueLow =      0.000\r\n\r\n**********/\r\n\r\n\r\nSELECT num_violated_rows, CASE WHEN denominator.num_rows = 0 THEN 0 ELSE 1.0*num_violated_rows/denominator.num_rows END  AS pct_violated_rows, \r\n  denominator.num_rows as num_denominator_rows\r\nFROM\r\n(\r\n\tSELECT COUNT_BIG(*) AS num_violated_rows\r\n\tFROM\r\n\t(\r\n\t\tSELECT m.* \r\n\t\tFROM cdm_ibm_mdcd_v993.dbo.measurement m\r\n\t\t\r\n\t\tWHERE m.measurement_concept_id =  3026361\r\n\t\tAND m.unit_concept_id = 8587\r\n\t\tAND m.value_as_number IS NOT NULL\r\n\t\tAND m.value_as_number <      0.000\r\n\t) violated_rows\r\n) violated_row_count,\r\n( \r\n\tSELECT COUNT_BIG(*) AS num_rows\r\n\tFROM cdm_ibm_mdcd_v993.dbo.measurement m\r\n\t\r\n\tWHERE measurement_concept_id =  3026361\r\n\tAND unit_concept_id = 8587\r\n\tAND value_as_number IS NOT NULL\r\n) denominator\r\n;","CHECK_NAME":"plausibleValueLow","CHECK_LEVEL":"CONCEPT","CHECK_DESCRIPTION":"For the combination of CONCEPT_ID  3026361 (Erythrocytes [#/volume] in Blood) and UNIT_CONCEPT_ID 8587 (milliliter), the number and percent of records that have a value less than      0.000.","CDM_TABLE_NAME":"MEASUREMENT","CDM_FIELD_NAME":"MEASUREMENT_CONCEPT_ID","CONCEPT_ID":" 3026361","UNIT_CONCEPT_ID":"8587","SQL_FILE":"concept_plausible_value_low.sql","CATEGORY":"Plausibility","SUBCATEGORY":"Atemporal","CONTEXT":"Verification","checkId":1776,"FAILED":0,"THRESHOLD_VALUE":5,"_row":"18.651"},{"NUM_VIOLATED_ROWS":0,"PCT_VIOLATED_ROWS":0,"NUM_DENOMINATOR_ROWS":0,"EXECUTION_TIME":"2.174922 secs","QUERY_TEXT":"\r\n/*********\r\nCONCEPT LEVEL check:\r\nPLAUSIBLE_VALUE_LOW - find any MEASUREMENT records that have VALUE_AS_NUMBER with non-null value < plausible low value\r\n\r\nParameters used in this template:\r\ncdmDatabaseSchema = cdm_ibm_mdcd_v993.dbo\r\nconceptId =  3026361\r\nunitConceptId = 8588\r\nplausibleValueLow =      0.000\r\n\r\n**********/\r\n\r\n\r\nSELECT num_violated_rows, CASE WHEN denominator.num_rows = 0 THEN 0 ELSE 1.0*num_violated_rows/denominator.num_rows END  AS pct_violated_rows, \r\n  denominator.num_rows as num_denominator_rows\r\nFROM\r\n(\r\n\tSELECT COUNT_BIG(*) AS num_violated_rows\r\n\tFROM\r\n\t(\r\n\t\tSELECT m.* \r\n\t\tFROM cdm_ibm_mdcd_v993.dbo.measurement m\r\n\t\t\r\n\t\tWHERE m.measurement_concept_id =  3026361\r\n\t\tAND m.unit_concept_id = 8588\r\n\t\tAND m.value_as_number IS NOT NULL\r\n\t\tAND m.value_as_number <      0.000\r\n\t) violated_rows\r\n) violated_row_count,\r\n( \r\n\tSELECT COUNT_BIG(*) AS num_rows\r\n\tFROM cdm_ibm_mdcd_v993.dbo.measurement m\r\n\t\r\n\tWHERE measurement_concept_id =  3026361\r\n\tAND unit_concept_id = 8588\r\n\tAND value_as_number IS NOT NULL\r\n) denominator\r\n;","CHECK_NAME":"plausibleValueLow","CHECK_LEVEL":"CONCEPT","CHECK_DESCRIPTION":"For the combination of CONCEPT_ID  3026361 (Erythrocytes [#/volume] in Blood) and UNIT_CONCEPT_ID 8588 (millimeter), the number and percent of records that have a value less than      0.000.","CDM_TABLE_NAME":"MEASUREMENT","CDM_FIELD_NAME":"MEASUREMENT_CONCEPT_ID","CONCEPT_ID":" 3026361","UNIT_CONCEPT_ID":"8588","SQL_FILE":"concept_plausible_value_low.sql","CATEGORY":"Plausibility","SUBCATEGORY":"Atemporal","CONTEXT":"Verification","checkId":1777,"FAILED":0,"THRESHOLD_VALUE":5,"_row":"18.652"},{"NUM_VIOLATED_ROWS":0,"PCT_VIOLATED_ROWS":0,"NUM_DENOMINATOR_ROWS":0,"EXECUTION_TIME":"5.623846 secs","QUERY_TEXT":"\r\n/*********\r\nCONCEPT LEVEL check:\r\nPLAUSIBLE_VALUE_LOW - find any MEASUREMENT records that have VALUE_AS_NUMBER with non-null value < plausible low value\r\n\r\nParameters used in this template:\r\ncdmDatabaseSchema = cdm_ibm_mdcd_v993.dbo\r\nconceptId =  3026361\r\nunitConceptId = 8647\r\nplausibleValueLow =      0.000\r\n\r\n**********/\r\n\r\n\r\nSELECT num_violated_rows, CASE WHEN denominator.num_rows = 0 THEN 0 ELSE 1.0*num_violated_rows/denominator.num_rows END  AS pct_violated_rows, \r\n  denominator.num_rows as num_denominator_rows\r\nFROM\r\n(\r\n\tSELECT COUNT_BIG(*) AS num_violated_rows\r\n\tFROM\r\n\t(\r\n\t\tSELECT m.* \r\n\t\tFROM cdm_ibm_mdcd_v993.dbo.measurement m\r\n\t\t\r\n\t\tWHERE m.measurement_concept_id =  3026361\r\n\t\tAND m.unit_concept_id = 8647\r\n\t\tAND m.value_as_number IS NOT NULL\r\n\t\tAND m.value_as_number <      0.000\r\n\t) violated_rows\r\n) violated_row_count,\r\n( \r\n\tSELECT COUNT_BIG(*) AS num_rows\r\n\tFROM cdm_ibm_mdcd_v993.dbo.measurement m\r\n\t\r\n\tWHERE measurement_concept_id =  3026361\r\n\tAND unit_concept_id = 8647\r\n\tAND value_as_number IS NOT NULL\r\n) denominator\r\n;","CHECK_NAME":"plausibleValueLow","CHECK_LEVEL":"CONCEPT","CHECK_DESCRIPTION":"For the combination of CONCEPT_ID  3026361 (Erythrocytes [#/volume] in Blood) and UNIT_CONCEPT_ID 8647 (per microliter), the number and percent of records that have a value less than      0.000.","CDM_TABLE_NAME":"MEASUREMENT","CDM_FIELD_NAME":"MEASUREMENT_CONCEPT_ID","CONCEPT_ID":" 3026361","UNIT_CONCEPT_ID":"8647","SQL_FILE":"concept_plausible_value_low.sql","CATEGORY":"Plausibility","SUBCATEGORY":"Atemporal","CONTEXT":"Verification","checkId":1778,"FAILED":0,"THRESHOLD_VALUE":5,"_row":"18.653"},{"NUM_VIOLATED_ROWS":0,"PCT_VIOLATED_ROWS":0,"NUM_DENOMINATOR_ROWS":0,"EXECUTION_TIME":"3.131912 secs","QUERY_TEXT":"\r\n/*********\r\nCONCEPT LEVEL check:\r\nPLAUSIBLE_VALUE_LOW - find any MEASUREMENT records that have VALUE_AS_NUMBER with non-null value < plausible low value\r\n\r\nParameters used in this template:\r\ncdmDatabaseSchema = cdm_ibm_mdcd_v993.dbo\r\nconceptId =  3026361\r\nunitConceptId = 8686\r\nplausibleValueLow =      0.000\r\n\r\n**********/\r\n\r\n\r\nSELECT num_violated_rows, CASE WHEN denominator.num_rows = 0 THEN 0 ELSE 1.0*num_violated_rows/denominator.num_rows END  AS pct_violated_rows, \r\n  denominator.num_rows as num_denominator_rows\r\nFROM\r\n(\r\n\tSELECT COUNT_BIG(*) AS num_violated_rows\r\n\tFROM\r\n\t(\r\n\t\tSELECT m.* \r\n\t\tFROM cdm_ibm_mdcd_v993.dbo.measurement m\r\n\t\t\r\n\t\tWHERE m.measurement_concept_id =  3026361\r\n\t\tAND m.unit_concept_id = 8686\r\n\t\tAND m.value_as_number IS NOT NULL\r\n\t\tAND m.value_as_number <      0.000\r\n\t) violated_rows\r\n) violated_row_count,\r\n( \r\n\tSELECT COUNT_BIG(*) AS num_rows\r\n\tFROM cdm_ibm_mdcd_v993.dbo.measurement m\r\n\t\r\n\tWHERE measurement_concept_id =  3026361\r\n\tAND unit_concept_id = 8686\r\n\tAND value_as_number IS NOT NULL\r\n) denominator\r\n;","CHECK_NAME":"plausibleValueLow","CHECK_LEVEL":"CONCEPT","CHECK_DESCRIPTION":"For the combination of CONCEPT_ID  3026361 (Erythrocytes [#/volume] in Blood) and UNIT_CONCEPT_ID 8686 (cubic millimeter), the number and percent of records that have a value less than      0.000.","CDM_TABLE_NAME":"MEASUREMENT","CDM_FIELD_NAME":"MEASUREMENT_CONCEPT_ID","CONCEPT_ID":" 3026361","UNIT_CONCEPT_ID":"8686","SQL_FILE":"concept_plausible_value_low.sql","CATEGORY":"Plausibility","SUBCATEGORY":"Atemporal","CONTEXT":"Verification","checkId":1779,"FAILED":0,"THRESHOLD_VALUE":5,"_row":"18.654"},{"NUM_VIOLATED_ROWS":0,"PCT_VIOLATED_ROWS":0,"NUM_DENOMINATOR_ROWS":0,"EXECUTION_TIME":"5.745842 secs","QUERY_TEXT":"\r\n/*********\r\nCONCEPT LEVEL check:\r\nPLAUSIBLE_VALUE_LOW - find any MEASUREMENT records that have VALUE_AS_NUMBER with non-null value < plausible low value\r\n\r\nParameters used in this template:\r\ncdmDatabaseSchema = cdm_ibm_mdcd_v993.dbo\r\nconceptId =  3026361\r\nunitConceptId = 8713\r\nplausibleValueLow =      0.000\r\n\r\n**********/\r\n\r\n\r\nSELECT num_violated_rows, CASE WHEN denominator.num_rows = 0 THEN 0 ELSE 1.0*num_violated_rows/denominator.num_rows END  AS pct_violated_rows, \r\n  denominator.num_rows as num_denominator_rows\r\nFROM\r\n(\r\n\tSELECT COUNT_BIG(*) AS num_violated_rows\r\n\tFROM\r\n\t(\r\n\t\tSELECT m.* \r\n\t\tFROM cdm_ibm_mdcd_v993.dbo.measurement m\r\n\t\t\r\n\t\tWHERE m.measurement_concept_id =  3026361\r\n\t\tAND m.unit_concept_id = 8713\r\n\t\tAND m.value_as_number IS NOT NULL\r\n\t\tAND m.value_as_number <      0.000\r\n\t) violated_rows\r\n) violated_row_count,\r\n( \r\n\tSELECT COUNT_BIG(*) AS num_rows\r\n\tFROM cdm_ibm_mdcd_v993.dbo.measurement m\r\n\t\r\n\tWHERE measurement_concept_id =  3026361\r\n\tAND unit_concept_id = 8713\r\n\tAND value_as_number IS NOT NULL\r\n) denominator\r\n;","CHECK_NAME":"plausibleValueLow","CHECK_LEVEL":"CONCEPT","CHECK_DESCRIPTION":"For the combination of CONCEPT_ID  3026361 (Erythrocytes [#/volume] in Blood) and UNIT_CONCEPT_ID 8713 (gram per deciliter), the number and percent of records that have a value less than      0.000.","CDM_TABLE_NAME":"MEASUREMENT","CDM_FIELD_NAME":"MEASUREMENT_CONCEPT_ID","CONCEPT_ID":" 3026361","UNIT_CONCEPT_ID":"8713","SQL_FILE":"concept_plausible_value_low.sql","CATEGORY":"Plausibility","SUBCATEGORY":"Atemporal","CONTEXT":"Verification","checkId":1780,"FAILED":0,"THRESHOLD_VALUE":5,"_row":"18.655"},{"NUM_VIOLATED_ROWS":0,"PCT_VIOLATED_ROWS":0,"NUM_DENOMINATOR_ROWS":0,"EXECUTION_TIME":"3.123918 secs","QUERY_TEXT":"\r\n/*********\r\nCONCEPT LEVEL check:\r\nPLAUSIBLE_VALUE_LOW - find any MEASUREMENT records that have VALUE_AS_NUMBER with non-null value < plausible low value\r\n\r\nParameters used in this template:\r\ncdmDatabaseSchema = cdm_ibm_mdcd_v993.dbo\r\nconceptId =  3026361\r\nunitConceptId = 8786\r\nplausibleValueLow =      0.000\r\n\r\n**********/\r\n\r\n\r\nSELECT num_violated_rows, CASE WHEN denominator.num_rows = 0 THEN 0 ELSE 1.0*num_violated_rows/denominator.num_rows END  AS pct_violated_rows, \r\n  denominator.num_rows as num_denominator_rows\r\nFROM\r\n(\r\n\tSELECT COUNT_BIG(*) AS num_violated_rows\r\n\tFROM\r\n\t(\r\n\t\tSELECT m.* \r\n\t\tFROM cdm_ibm_mdcd_v993.dbo.measurement m\r\n\t\t\r\n\t\tWHERE m.measurement_concept_id =  3026361\r\n\t\tAND m.unit_concept_id = 8786\r\n\t\tAND m.value_as_number IS NOT NULL\r\n\t\tAND m.value_as_number <      0.000\r\n\t) violated_rows\r\n) violated_row_count,\r\n( \r\n\tSELECT COUNT_BIG(*) AS num_rows\r\n\tFROM cdm_ibm_mdcd_v993.dbo.measurement m\r\n\t\r\n\tWHERE measurement_concept_id =  3026361\r\n\tAND unit_concept_id = 8786\r\n\tAND value_as_number IS NOT NULL\r\n) denominator\r\n;","CHECK_NAME":"plausibleValueLow","CHECK_LEVEL":"CONCEPT","CHECK_DESCRIPTION":"For the combination of CONCEPT_ID  3026361 (Erythrocytes [#/volume] in Blood) and UNIT_CONCEPT_ID 8786 (per high power field), the number and percent of records that have a value less than      0.000.","CDM_TABLE_NAME":"MEASUREMENT","CDM_FIELD_NAME":"MEASUREMENT_CONCEPT_ID","CONCEPT_ID":" 3026361","UNIT_CONCEPT_ID":"8786","SQL_FILE":"concept_plausible_value_low.sql","CATEGORY":"Plausibility","SUBCATEGORY":"Atemporal","CONTEXT":"Verification","checkId":1781,"FAILED":0,"THRESHOLD_VALUE":5,"_row":"18.656"},{"NUM_VIOLATED_ROWS":0,"PCT_VIOLATED_ROWS":0,"NUM_DENOMINATOR_ROWS":0,"EXECUTION_TIME":"6.001836 secs","QUERY_TEXT":"\r\n/*********\r\nCONCEPT LEVEL check:\r\nPLAUSIBLE_VALUE_LOW - find any MEASUREMENT records that have VALUE_AS_NUMBER with non-null value < plausible low value\r\n\r\nParameters used in this template:\r\ncdmDatabaseSchema = cdm_ibm_mdcd_v993.dbo\r\nconceptId =  3026361\r\nunitConceptId = 8815\r\nplausibleValueLow =      0.000\r\n\r\n**********/\r\n\r\n\r\nSELECT num_violated_rows, CASE WHEN denominator.num_rows = 0 THEN 0 ELSE 1.0*num_violated_rows/denominator.num_rows END  AS pct_violated_rows, \r\n  denominator.num_rows as num_denominator_rows\r\nFROM\r\n(\r\n\tSELECT COUNT_BIG(*) AS num_violated_rows\r\n\tFROM\r\n\t(\r\n\t\tSELECT m.* \r\n\t\tFROM cdm_ibm_mdcd_v993.dbo.measurement m\r\n\t\t\r\n\t\tWHERE m.measurement_concept_id =  3026361\r\n\t\tAND m.unit_concept_id = 8815\r\n\t\tAND m.value_as_number IS NOT NULL\r\n\t\tAND m.value_as_number <      0.000\r\n\t) violated_rows\r\n) violated_row_count,\r\n( \r\n\tSELECT COUNT_BIG(*) AS num_rows\r\n\tFROM cdm_ibm_mdcd_v993.dbo.measurement m\r\n\t\r\n\tWHERE measurement_concept_id =  3026361\r\n\tAND unit_concept_id = 8815\r\n\tAND value_as_number IS NOT NULL\r\n) denominator\r\n;","CHECK_NAME":"plausibleValueLow","CHECK_LEVEL":"CONCEPT","CHECK_DESCRIPTION":"For the combination of CONCEPT_ID  3026361 (Erythrocytes [#/volume] in Blood) and UNIT_CONCEPT_ID 8815 (million per microliter), the number and percent of records that have a value less than      0.000.","CDM_TABLE_NAME":"MEASUREMENT","CDM_FIELD_NAME":"MEASUREMENT_CONCEPT_ID","CONCEPT_ID":" 3026361","UNIT_CONCEPT_ID":"8815","SQL_FILE":"concept_plausible_value_low.sql","CATEGORY":"Plausibility","SUBCATEGORY":"Atemporal","CONTEXT":"Verification","checkId":1782,"FAILED":0,"THRESHOLD_VALUE":5,"_row":"18.657"},{"NUM_VIOLATED_ROWS":0,"PCT_VIOLATED_ROWS":0,"NUM_DENOMINATOR_ROWS":0,"EXECUTION_TIME":"2.508938 secs","QUERY_TEXT":"\r\n/*********\r\nCONCEPT LEVEL check:\r\nPLAUSIBLE_VALUE_LOW - find any MEASUREMENT records that have VALUE_AS_NUMBER with non-null value < plausible low value\r\n\r\nParameters used in this template:\r\ncdmDatabaseSchema = cdm_ibm_mdcd_v993.dbo\r\nconceptId =  3026361\r\nunitConceptId = 8888\r\nplausibleValueLow =      0.000\r\n\r\n**********/\r\n\r\n\r\nSELECT num_violated_rows, CASE WHEN denominator.num_rows = 0 THEN 0 ELSE 1.0*num_violated_rows/denominator.num_rows END  AS pct_violated_rows, \r\n  denominator.num_rows as num_denominator_rows\r\nFROM\r\n(\r\n\tSELECT COUNT_BIG(*) AS num_violated_rows\r\n\tFROM\r\n\t(\r\n\t\tSELECT m.* \r\n\t\tFROM cdm_ibm_mdcd_v993.dbo.measurement m\r\n\t\t\r\n\t\tWHERE m.measurement_concept_id =  3026361\r\n\t\tAND m.unit_concept_id = 8888\r\n\t\tAND m.value_as_number IS NOT NULL\r\n\t\tAND m.value_as_number <      0.000\r\n\t) violated_rows\r\n) violated_row_count,\r\n( \r\n\tSELECT COUNT_BIG(*) AS num_rows\r\n\tFROM cdm_ibm_mdcd_v993.dbo.measurement m\r\n\t\r\n\tWHERE measurement_concept_id =  3026361\r\n\tAND unit_concept_id = 8888\r\n\tAND value_as_number IS NOT NULL\r\n) denominator\r\n;","CHECK_NAME":"plausibleValueLow","CHECK_LEVEL":"CONCEPT","CHECK_DESCRIPTION":"For the combination of CONCEPT_ID  3026361 (Erythrocytes [#/volume] in Blood) and UNIT_CONCEPT_ID 8888 (cells per cubic millimeter), the number and percent of records that have a value less than      0.000.","CDM_TABLE_NAME":"MEASUREMENT","CDM_FIELD_NAME":"MEASUREMENT_CONCEPT_ID","CONCEPT_ID":" 3026361","UNIT_CONCEPT_ID":"8888","SQL_FILE":"concept_plausible_value_low.sql","CATEGORY":"Plausibility","SUBCATEGORY":"Atemporal","CONTEXT":"Verification","checkId":1783,"FAILED":0,"THRESHOLD_VALUE":5,"_row":"18.658"},{"NUM_VIOLATED_ROWS":0,"PCT_VIOLATED_ROWS":0,"NUM_DENOMINATOR_ROWS":0,"EXECUTION_TIME":"6.943815 secs","QUERY_TEXT":"\r\n/*********\r\nCONCEPT LEVEL check:\r\nPLAUSIBLE_VALUE_LOW - find any MEASUREMENT records that have VALUE_AS_NUMBER with non-null value < plausible low value\r\n\r\nParameters used in this template:\r\ncdmDatabaseSchema = cdm_ibm_mdcd_v993.dbo\r\nconceptId =  3026361\r\nunitConceptId = 9665\r\nplausibleValueLow =      0.000\r\n\r\n**********/\r\n\r\n\r\nSELECT num_violated_rows, CASE WHEN denominator.num_rows = 0 THEN 0 ELSE 1.0*num_violated_rows/denominator.num_rows END  AS pct_violated_rows, \r\n  denominator.num_rows as num_denominator_rows\r\nFROM\r\n(\r\n\tSELECT COUNT_BIG(*) AS num_violated_rows\r\n\tFROM\r\n\t(\r\n\t\tSELECT m.* \r\n\t\tFROM cdm_ibm_mdcd_v993.dbo.measurement m\r\n\t\t\r\n\t\tWHERE m.measurement_concept_id =  3026361\r\n\t\tAND m.unit_concept_id = 9665\r\n\t\tAND m.value_as_number IS NOT NULL\r\n\t\tAND m.value_as_number <      0.000\r\n\t) violated_rows\r\n) violated_row_count,\r\n( \r\n\tSELECT COUNT_BIG(*) AS num_rows\r\n\tFROM cdm_ibm_mdcd_v993.dbo.measurement m\r\n\t\r\n\tWHERE measurement_concept_id =  3026361\r\n\tAND unit_concept_id = 9665\r\n\tAND value_as_number IS NOT NULL\r\n) denominator\r\n;","CHECK_NAME":"plausibleValueLow","CHECK_LEVEL":"CONCEPT","CHECK_DESCRIPTION":"For the combination of CONCEPT_ID  3026361 (Erythrocytes [#/volume] in Blood) and UNIT_CONCEPT_ID 9665 (microliter), the number and percent of records that have a value less than      0.000.","CDM_TABLE_NAME":"MEASUREMENT","CDM_FIELD_NAME":"MEASUREMENT_CONCEPT_ID","CONCEPT_ID":" 3026361","UNIT_CONCEPT_ID":"9665","SQL_FILE":"concept_plausible_value_low.sql","CATEGORY":"Plausibility","SUBCATEGORY":"Atemporal","CONTEXT":"Verification","checkId":1784,"FAILED":0,"THRESHOLD_VALUE":5,"_row":"18.659"},{"NUM_VIOLATED_ROWS":0,"PCT_VIOLATED_ROWS":0,"NUM_DENOMINATOR_ROWS":0,"EXECUTION_TIME":"11.205700 secs","QUERY_TEXT":"\r\n/*********\r\nCONCEPT LEVEL check:\r\nPLAUSIBLE_VALUE_LOW - find any MEASUREMENT records that have VALUE_AS_NUMBER with non-null value < plausible low value\r\n\r\nParameters used in this template:\r\ncdmDatabaseSchema = cdm_ibm_mdcd_v993.dbo\r\nconceptId =  3026361\r\nunitConceptId = 45744812\r\nplausibleValueLow =      0.000\r\n\r\n**********/\r\n\r\n\r\nSELECT num_violated_rows, CASE WHEN denominator.num_rows = 0 THEN 0 ELSE 1.0*num_violated_rows/denominator.num_rows END  AS pct_violated_rows, \r\n  denominator.num_rows as num_denominator_rows\r\nFROM\r\n(\r\n\tSELECT COUNT_BIG(*) AS num_violated_rows\r\n\tFROM\r\n\t(\r\n\t\tSELECT m.* \r\n\t\tFROM cdm_ibm_mdcd_v993.dbo.measurement m\r\n\t\t\r\n\t\tWHERE m.measurement_concept_id =  3026361\r\n\t\tAND m.unit_concept_id = 45744812\r\n\t\tAND m.value_as_number IS NOT NULL\r\n\t\tAND m.value_as_number <      0.000\r\n\t) violated_rows\r\n) violated_row_count,\r\n( \r\n\tSELECT COUNT_BIG(*) AS num_rows\r\n\tFROM cdm_ibm_mdcd_v993.dbo.measurement m\r\n\t\r\n\tWHERE measurement_concept_id =  3026361\r\n\tAND unit_concept_id = 45744812\r\n\tAND value_as_number IS NOT NULL\r\n) denominator\r\n;","CHECK_NAME":"plausibleValueLow","CHECK_LEVEL":"CONCEPT","CHECK_DESCRIPTION":"For the combination of CONCEPT_ID  3026361 (Erythrocytes [#/volume] in Blood) and UNIT_CONCEPT_ID 45744812 (cells), the number and percent of records that have a value less than      0.000.","CDM_TABLE_NAME":"MEASUREMENT","CDM_FIELD_NAME":"MEASUREMENT_CONCEPT_ID","CONCEPT_ID":" 3026361","UNIT_CONCEPT_ID":"45744812","SQL_FILE":"concept_plausible_value_low.sql","CATEGORY":"Plausibility","SUBCATEGORY":"Atemporal","CONTEXT":"Verification","checkId":1785,"FAILED":0,"THRESHOLD_VALUE":5,"_row":"18.660"},{"NUM_VIOLATED_ROWS":0,"PCT_VIOLATED_ROWS":0,"NUM_DENOMINATOR_ROWS":0,"EXECUTION_TIME":"6.442830 secs","QUERY_TEXT":"\r\n/*********\r\nCONCEPT LEVEL check:\r\nPLAUSIBLE_VALUE_LOW - find any MEASUREMENT records that have VALUE_AS_NUMBER with non-null value < plausible low value\r\n\r\nParameters used in this template:\r\ncdmDatabaseSchema = cdm_ibm_mdcd_v993.dbo\r\nconceptId =  3026453\r\nunitConceptId = 8840\r\nplausibleValueLow =      6.000\r\n\r\n**********/\r\n\r\n\r\nSELECT num_violated_rows, CASE WHEN denominator.num_rows = 0 THEN 0 ELSE 1.0*num_violated_rows/denominator.num_rows END  AS pct_violated_rows, \r\n  denominator.num_rows as num_denominator_rows\r\nFROM\r\n(\r\n\tSELECT COUNT_BIG(*) AS num_violated_rows\r\n\tFROM\r\n\t(\r\n\t\tSELECT m.* \r\n\t\tFROM cdm_ibm_mdcd_v993.dbo.measurement m\r\n\t\t\r\n\t\tWHERE m.measurement_concept_id =  3026453\r\n\t\tAND m.unit_concept_id = 8840\r\n\t\tAND m.value_as_number IS NOT NULL\r\n\t\tAND m.value_as_number <      6.000\r\n\t) violated_rows\r\n) violated_row_count,\r\n( \r\n\tSELECT COUNT_BIG(*) AS num_rows\r\n\tFROM cdm_ibm_mdcd_v993.dbo.measurement m\r\n\t\r\n\tWHERE measurement_concept_id =  3026453\r\n\tAND unit_concept_id = 8840\r\n\tAND value_as_number IS NOT NULL\r\n) denominator\r\n;","CHECK_NAME":"plausibleValueLow","CHECK_LEVEL":"CONCEPT","CHECK_DESCRIPTION":"For the combination of CONCEPT_ID  3026453 (Cholesterol in IDL [Mass/volume] in Serum or Plasma) and UNIT_CONCEPT_ID 8840 (milligram per deciliter), the number and percent of records that have a value less than      6.000.","CDM_TABLE_NAME":"MEASUREMENT","CDM_FIELD_NAME":"MEASUREMENT_CONCEPT_ID","CONCEPT_ID":" 3026453","UNIT_CONCEPT_ID":"8840","SQL_FILE":"concept_plausible_value_low.sql","CATEGORY":"Plausibility","SUBCATEGORY":"Atemporal","CONTEXT":"Verification","checkId":1786,"FAILED":0,"THRESHOLD_VALUE":5,"_row":"18.661"},{"NUM_VIOLATED_ROWS":0,"PCT_VIOLATED_ROWS":0,"NUM_DENOMINATOR_ROWS":0,"EXECUTION_TIME":"1.400970 secs","QUERY_TEXT":"\r\n/*********\r\nCONCEPT LEVEL check:\r\nPLAUSIBLE_VALUE_LOW - find any MEASUREMENT records that have VALUE_AS_NUMBER with non-null value < plausible low value\r\n\r\nParameters used in this template:\r\ncdmDatabaseSchema = cdm_ibm_mdcd_v993.dbo\r\nconceptId =  3026782\r\nunitConceptId = 8605\r\nplausibleValueLow =    100.000\r\n\r\n**********/\r\n\r\n\r\nSELECT num_violated_rows, CASE WHEN denominator.num_rows = 0 THEN 0 ELSE 1.0*num_violated_rows/denominator.num_rows END  AS pct_violated_rows, \r\n  denominator.num_rows as num_denominator_rows\r\nFROM\r\n(\r\n\tSELECT COUNT_BIG(*) AS num_violated_rows\r\n\tFROM\r\n\t(\r\n\t\tSELECT m.* \r\n\t\tFROM cdm_ibm_mdcd_v993.dbo.measurement m\r\n\t\t\r\n\t\tWHERE m.measurement_concept_id =  3026782\r\n\t\tAND m.unit_concept_id = 8605\r\n\t\tAND m.value_as_number IS NOT NULL\r\n\t\tAND m.value_as_number <    100.000\r\n\t) violated_rows\r\n) violated_row_count,\r\n( \r\n\tSELECT COUNT_BIG(*) AS num_rows\r\n\tFROM cdm_ibm_mdcd_v993.dbo.measurement m\r\n\t\r\n\tWHERE measurement_concept_id =  3026782\r\n\tAND unit_concept_id = 8605\r\n\tAND value_as_number IS NOT NULL\r\n) denominator\r\n;","CHECK_NAME":"plausibleValueLow","CHECK_LEVEL":"CONCEPT","CHECK_DESCRIPTION":"For the combination of CONCEPT_ID  3026782 (Osmolality of Urine) and UNIT_CONCEPT_ID 8605 (milliosmole), the number and percent of records that have a value less than    100.000.","CDM_TABLE_NAME":"MEASUREMENT","CDM_FIELD_NAME":"MEASUREMENT_CONCEPT_ID","CONCEPT_ID":" 3026782","UNIT_CONCEPT_ID":"8605","SQL_FILE":"concept_plausible_value_low.sql","CATEGORY":"Plausibility","SUBCATEGORY":"Atemporal","CONTEXT":"Verification","checkId":1787,"FAILED":0,"THRESHOLD_VALUE":5,"_row":"18.662"},{"NUM_VIOLATED_ROWS":0,"PCT_VIOLATED_ROWS":0,"NUM_DENOMINATOR_ROWS":0,"EXECUTION_TIME":"1.331962 secs","QUERY_TEXT":"\r\n/*********\r\nCONCEPT LEVEL check:\r\nPLAUSIBLE_VALUE_LOW - find any MEASUREMENT records that have VALUE_AS_NUMBER with non-null value < plausible low value\r\n\r\nParameters used in this template:\r\ncdmDatabaseSchema = cdm_ibm_mdcd_v993.dbo\r\nconceptId =  3026782\r\nunitConceptId = 8862\r\nplausibleValueLow =    100.000\r\n\r\n**********/\r\n\r\n\r\nSELECT num_violated_rows, CASE WHEN denominator.num_rows = 0 THEN 0 ELSE 1.0*num_violated_rows/denominator.num_rows END  AS pct_violated_rows, \r\n  denominator.num_rows as num_denominator_rows\r\nFROM\r\n(\r\n\tSELECT COUNT_BIG(*) AS num_violated_rows\r\n\tFROM\r\n\t(\r\n\t\tSELECT m.* \r\n\t\tFROM cdm_ibm_mdcd_v993.dbo.measurement m\r\n\t\t\r\n\t\tWHERE m.measurement_concept_id =  3026782\r\n\t\tAND m.unit_concept_id = 8862\r\n\t\tAND m.value_as_number IS NOT NULL\r\n\t\tAND m.value_as_number <    100.000\r\n\t) violated_rows\r\n) violated_row_count,\r\n( \r\n\tSELECT COUNT_BIG(*) AS num_rows\r\n\tFROM cdm_ibm_mdcd_v993.dbo.measurement m\r\n\t\r\n\tWHERE measurement_concept_id =  3026782\r\n\tAND unit_concept_id = 8862\r\n\tAND value_as_number IS NOT NULL\r\n) denominator\r\n;","CHECK_NAME":"plausibleValueLow","CHECK_LEVEL":"CONCEPT","CHECK_DESCRIPTION":"For the combination of CONCEPT_ID  3026782 (Osmolality of Urine) and UNIT_CONCEPT_ID 8862 (milliosmole per kilogram), the number and percent of records that have a value
```
