## Supplementary material for "Increasing Trust in Real-World Evidence Through Evaluation of Observational Data Quality": results_cdm_mdcd (part 4 of 6)

```
 less than    100.000.","CDM_TABLE_NAME":"MEASUREMENT","CDM_FIELD_NAME":"MEASUREMENT_CONCEPT_ID","CONCEPT_ID":" 3026782","UNIT_CONCEPT_ID":"8862","SQL_FILE":"concept_plausible_value_low.sql","CATEGORY":"Plausibility","SUBCATEGORY":"Atemporal","CONTEXT":"Verification","checkId":1788,"FAILED":0,"THRESHOLD_VALUE":5,"_row":"18.663"},{"NUM_VIOLATED_ROWS":0,"PCT_VIOLATED_ROWS":0,"NUM_DENOMINATOR_ROWS":0,"EXECUTION_TIME":"1.294937 secs","QUERY_TEXT":"\r\n/*********\r\nCONCEPT LEVEL check:\r\nPLAUSIBLE_VALUE_LOW - find any MEASUREMENT records that have VALUE_AS_NUMBER with non-null value < plausible low value\r\n\r\nParameters used in this template:\r\ncdmDatabaseSchema = cdm_ibm_mdcd_v993.dbo\r\nconceptId =  3026782\r\nunitConceptId = 9591\r\nplausibleValueLow =    100.000\r\n\r\n**********/\r\n\r\n\r\nSELECT num_violated_rows, CASE WHEN denominator.num_rows = 0 THEN 0 ELSE 1.0*num_violated_rows/denominator.num_rows END  AS pct_violated_rows, \r\n  denominator.num_rows as num_denominator_rows\r\nFROM\r\n(\r\n\tSELECT COUNT_BIG(*) AS num_violated_rows\r\n\tFROM\r\n\t(\r\n\t\tSELECT m.* \r\n\t\tFROM cdm_ibm_mdcd_v993.dbo.measurement m\r\n\t\t\r\n\t\tWHERE m.measurement_concept_id =  3026782\r\n\t\tAND m.unit_concept_id = 9591\r\n\t\tAND m.value_as_number IS NOT NULL\r\n\t\tAND m.value_as_number <    100.000\r\n\t) violated_rows\r\n) violated_row_count,\r\n( \r\n\tSELECT COUNT_BIG(*) AS num_rows\r\n\tFROM cdm_ibm_mdcd_v993.dbo.measurement m\r\n\t\r\n\tWHERE measurement_concept_id =  3026782\r\n\tAND unit_concept_id = 9591\r\n\tAND value_as_number IS NOT NULL\r\n) denominator\r\n;","CHECK_NAME":"plausibleValueLow","CHECK_LEVEL":"CONCEPT","CHECK_DESCRIPTION":"For the combination of CONCEPT_ID  3026782 (Osmolality of Urine) and UNIT_CONCEPT_ID 9591 (milliosmole per liter), the number and percent of records that have a value less than    100.000.","CDM_TABLE_NAME":"MEASUREMENT","CDM_FIELD_NAME":"MEASUREMENT_CONCEPT_ID","CONCEPT_ID":" 3026782","UNIT_CONCEPT_ID":"9591","SQL_FILE":"concept_plausible_value_low.sql","CATEGORY":"Plausibility","SUBCATEGORY":"Atemporal","CONTEXT":"Verification","checkId":1789,"FAILED":0,"THRESHOLD_VALUE":5,"_row":"18.664"},{"NUM_VIOLATED_ROWS":0,"PCT_VIOLATED_ROWS":0,"NUM_DENOMINATOR_ROWS":0,"EXECUTION_TIME":"3.207917 secs","QUERY_TEXT":"\r\n/*********\r\nCONCEPT LEVEL check:\r\nPLAUSIBLE_VALUE_LOW - find any MEASUREMENT records that have VALUE_AS_NUMBER with non-null value < plausible low value\r\n\r\nParameters used in this template:\r\ncdmDatabaseSchema = cdm_ibm_mdcd_v993.dbo\r\nconceptId =  3026910\r\nunitConceptId = 8510\r\nplausibleValueLow =     10.000\r\n\r\n**********/\r\n\r\n\r\nSELECT num_violated_rows, CASE WHEN denominator.num_rows = 0 THEN 0 ELSE 1.0*num_violated_rows/denominator.num_rows END  AS pct_violated_rows, \r\n  denominator.num_rows as num_denominator_rows\r\nFROM\r\n(\r\n\tSELECT COUNT_BIG(*) AS num_violated_rows\r\n\tFROM\r\n\t(\r\n\t\tSELECT m.* \r\n\t\tFROM cdm_ibm_mdcd_v993.dbo.measurement m\r\n\t\t\r\n\t\tWHERE m.measurement_concept_id =  3026910\r\n\t\tAND m.unit_concept_id = 8510\r\n\t\tAND m.value_as_number IS NOT NULL\r\n\t\tAND m.value_as_number <     10.000\r\n\t) violated_rows\r\n) violated_row_count,\r\n( \r\n\tSELECT COUNT_BIG(*) AS num_rows\r\n\tFROM cdm_ibm_mdcd_v993.dbo.measurement m\r\n\t\r\n\tWHERE measurement_concept_id =  3026910\r\n\tAND unit_concept_id = 8510\r\n\tAND value_as_number IS NOT NULL\r\n) denominator\r\n;","CHECK_NAME":"plausibleValueLow","CHECK_LEVEL":"CONCEPT","CHECK_DESCRIPTION":"For the combination of CONCEPT_ID  3026910 (Gamma glutamyl transferase [Enzymatic activity/volume] in Serum or Plasma) and UNIT_CONCEPT_ID 8510 (unit), the number and percent of records that have a value less than     10.000.","CDM_TABLE_NAME":"MEASUREMENT","CDM_FIELD_NAME":"MEASUREMENT_CONCEPT_ID","CONCEPT_ID":" 3026910","UNIT_CONCEPT_ID":"8510","SQL_FILE":"concept_plausible_value_low.sql","CATEGORY":"Plausibility","SUBCATEGORY":"Atemporal","CONTEXT":"Verification","checkId":1790,"FAILED":0,"THRESHOLD_VALUE":5,"_row":"18.665"},{"NUM_VIOLATED_ROWS":0,"PCT_VIOLATED_ROWS":0,"NUM_DENOMINATOR_ROWS":0,"EXECUTION_TIME":"1.475961 secs","QUERY_TEXT":"\r\n/*********\r\nCONCEPT LEVEL check:\r\nPLAUSIBLE_VALUE_LOW - find any MEASUREMENT records that have VALUE_AS_NUMBER with non-null value < plausible low value\r\n\r\nParameters used in this template:\r\ncdmDatabaseSchema = cdm_ibm_mdcd_v993.dbo\r\nconceptId =  3026910\r\nunitConceptId = 8645\r\nplausibleValueLow =      0.010\r\n\r\n**********/\r\n\r\n\r\nSELECT num_violated_rows, CASE WHEN denominator.num_rows = 0 THEN 0 ELSE 1.0*num_violated_rows/denominator.num_rows END  AS pct_violated_rows, \r\n  denominator.num_rows as num_denominator_rows\r\nFROM\r\n(\r\n\tSELECT COUNT_BIG(*) AS num_violated_rows\r\n\tFROM\r\n\t(\r\n\t\tSELECT m.* \r\n\t\tFROM cdm_ibm_mdcd_v993.dbo.measurement m\r\n\t\t\r\n\t\tWHERE m.measurement_concept_id =  3026910\r\n\t\tAND m.unit_concept_id = 8645\r\n\t\tAND m.value_as_number IS NOT NULL\r\n\t\tAND m.value_as_number <      0.010\r\n\t) violated_rows\r\n) violated_row_count,\r\n( \r\n\tSELECT COUNT_BIG(*) AS num_rows\r\n\tFROM cdm_ibm_mdcd_v993.dbo.measurement m\r\n\t\r\n\tWHERE measurement_concept_id =  3026910\r\n\tAND unit_concept_id = 8645\r\n\tAND value_as_number IS NOT NULL\r\n) denominator\r\n;","CHECK_NAME":"plausibleValueLow","CHECK_LEVEL":"CONCEPT","CHECK_DESCRIPTION":"For the combination of CONCEPT_ID  3026910 (Gamma glutamyl transferase [Enzymatic activity/volume] in Serum or Plasma) and UNIT_CONCEPT_ID 8645 (unit per liter), the number and percent of records that have a value less than      0.010.","CDM_TABLE_NAME":"MEASUREMENT","CDM_FIELD_NAME":"MEASUREMENT_CONCEPT_ID","CONCEPT_ID":" 3026910","UNIT_CONCEPT_ID":"8645","SQL_FILE":"concept_plausible_value_low.sql","CATEGORY":"Plausibility","SUBCATEGORY":"Atemporal","CONTEXT":"Verification","checkId":1791,"FAILED":0,"THRESHOLD_VALUE":5,"_row":"18.666"},{"NUM_VIOLATED_ROWS":0,"PCT_VIOLATED_ROWS":0,"NUM_DENOMINATOR_ROWS":0,"EXECUTION_TIME":"1.926944 secs","QUERY_TEXT":"\r\n/*********\r\nCONCEPT LEVEL check:\r\nPLAUSIBLE_VALUE_LOW - find any MEASUREMENT records that have VALUE_AS_NUMBER with non-null value < plausible low value\r\n\r\nParameters used in this template:\r\ncdmDatabaseSchema = cdm_ibm_mdcd_v993.dbo\r\nconceptId =  3026910\r\nunitConceptId = 8859\r\nplausibleValueLow =     10.000\r\n\r\n**********/\r\n\r\n\r\nSELECT num_violated_rows, CASE WHEN denominator.num_rows = 0 THEN 0 ELSE 1.0*num_violated_rows/denominator.num_rows END  AS pct_violated_rows, \r\n  denominator.num_rows as num_denominator_rows\r\nFROM\r\n(\r\n\tSELECT COUNT_BIG(*) AS num_violated_rows\r\n\tFROM\r\n\t(\r\n\t\tSELECT m.* \r\n\t\tFROM cdm_ibm_mdcd_v993.dbo.measurement m\r\n\t\t\r\n\t\tWHERE m.measurement_concept_id =  3026910\r\n\t\tAND m.unit_concept_id = 8859\r\n\t\tAND m.value_as_number IS NOT NULL\r\n\t\tAND m.value_as_number <     10.000\r\n\t) violated_rows\r\n) violated_row_count,\r\n( \r\n\tSELECT COUNT_BIG(*) AS num_rows\r\n\tFROM cdm_ibm_mdcd_v993.dbo.measurement m\r\n\t\r\n\tWHERE measurement_concept_id =  3026910\r\n\tAND unit_concept_id = 8859\r\n\tAND value_as_number IS NOT NULL\r\n) denominator\r\n;","CHECK_NAME":"plausibleValueLow","CHECK_LEVEL":"CONCEPT","CHECK_DESCRIPTION":"For the combination of CONCEPT_ID  3026910 (Gamma glutamyl transferase [Enzymatic activity/volume] in Serum or Plasma) and UNIT_CONCEPT_ID 8859 (microgram per milliliter), the number and percent of records that have a value less than     10.000.","CDM_TABLE_NAME":"MEASUREMENT","CDM_FIELD_NAME":"MEASUREMENT_CONCEPT_ID","CONCEPT_ID":" 3026910","UNIT_CONCEPT_ID":"8859","SQL_FILE":"concept_plausible_value_low.sql","CATEGORY":"Plausibility","SUBCATEGORY":"Atemporal","CONTEXT":"Verification","checkId":1792,"FAILED":0,"THRESHOLD_VALUE":5,"_row":"18.667"},{"NUM_VIOLATED_ROWS":0,"PCT_VIOLATED_ROWS":0,"NUM_DENOMINATOR_ROWS":0,"EXECUTION_TIME":"1.110968 secs","QUERY_TEXT":"\r\n/*********\r\nCONCEPT LEVEL check:\r\nPLAUSIBLE_VALUE_LOW - find any MEASUREMENT records that have VALUE_AS_NUMBER with non-null value < plausible low value\r\n\r\nParameters used in this template:\r\ncdmDatabaseSchema = cdm_ibm_mdcd_v993.dbo\r\nconceptId =  3026910\r\nunitConceptId = 8923\r\nplausibleValueLow =      0.010\r\n\r\n**********/\r\n\r\n\r\nSELECT num_violated_rows, CASE WHEN denominator.num_rows = 0 THEN 0 ELSE 1.0*num_violated_rows/denominator.num_rows END  AS pct_violated_rows, \r\n  denominator.num_rows as num_denominator_rows\r\nFROM\r\n(\r\n\tSELECT COUNT_BIG(*) AS num_violated_rows\r\n\tFROM\r\n\t(\r\n\t\tSELECT m.* \r\n\t\tFROM cdm_ibm_mdcd_v993.dbo.measurement m\r\n\t\t\r\n\t\tWHERE m.measurement_concept_id =  3026910\r\n\t\tAND m.unit_concept_id = 8923\r\n\t\tAND m.value_as_number IS NOT NULL\r\n\t\tAND m.value_as_number <      0.010\r\n\t) violated_rows\r\n) violated_row_count,\r\n( \r\n\tSELECT COUNT_BIG(*) AS num_rows\r\n\tFROM cdm_ibm_mdcd_v993.dbo.measurement m\r\n\t\r\n\tWHERE measurement_concept_id =  3026910\r\n\tAND unit_concept_id = 8923\r\n\tAND value_as_number IS NOT NULL\r\n) denominator\r\n;","CHECK_NAME":"plausibleValueLow","CHECK_LEVEL":"CONCEPT","CHECK_DESCRIPTION":"For the combination of CONCEPT_ID  3026910 (Gamma glutamyl transferase [Enzymatic activity/volume] in Serum or Plasma) and UNIT_CONCEPT_ID 8923 (international unit per liter), the number and percent of records that have a value less than      0.010.","CDM_TABLE_NAME":"MEASUREMENT","CDM_FIELD_NAME":"MEASUREMENT_CONCEPT_ID","CONCEPT_ID":" 3026910","UNIT_CONCEPT_ID":"8923","SQL_FILE":"concept_plausible_value_low.sql","CATEGORY":"Plausibility","SUBCATEGORY":"Atemporal","CONTEXT":"Verification","checkId":1793,"FAILED":0,"THRESHOLD_VALUE":5,"_row":"18.668"},{"NUM_VIOLATED_ROWS":0,"PCT_VIOLATED_ROWS":0,"NUM_DENOMINATOR_ROWS":0,"EXECUTION_TIME":"2.358935 secs","QUERY_TEXT":"\r\n/*********\r\nCONCEPT LEVEL check:\r\nPLAUSIBLE_VALUE_LOW - find any MEASUREMENT records that have VALUE_AS_NUMBER with non-null value < plausible low value\r\n\r\nParameters used in this template:\r\ncdmDatabaseSchema = cdm_ibm_mdcd_v993.dbo\r\nconceptId =  3026925\r\nunitConceptId = 8729\r\nplausibleValueLow =      3.000\r\n\r\n**********/\r\n\r\n\r\nSELECT num_violated_rows, CASE WHEN denominator.num_rows = 0 THEN 0 ELSE 1.0*num_violated_rows/denominator.num_rows END  AS pct_violated_rows, \r\n  denominator.num_rows as num_denominator_rows\r\nFROM\r\n(\r\n\tSELECT COUNT_BIG(*) AS num_violated_rows\r\n\tFROM\r\n\t(\r\n\t\tSELECT m.* \r\n\t\tFROM cdm_ibm_mdcd_v993.dbo.measurement m\r\n\t\t\r\n\t\tWHERE m.measurement_concept_id =  3026925\r\n\t\tAND m.unit_concept_id = 8729\r\n\t\tAND m.value_as_number IS NOT NULL\r\n\t\tAND m.value_as_number <      3.000\r\n\t) violated_rows\r\n) violated_row_count,\r\n( \r\n\tSELECT COUNT_BIG(*) AS num_rows\r\n\tFROM cdm_ibm_mdcd_v993.dbo.measurement m\r\n\t\r\n\tWHERE measurement_concept_id =  3026925\r\n\tAND unit_concept_id = 8729\r\n\tAND value_as_number IS NOT NULL\r\n) denominator\r\n;","CHECK_NAME":"plausibleValueLow","CHECK_LEVEL":"CONCEPT","CHECK_DESCRIPTION":"For the combination of CONCEPT_ID  3026925 (Triiodothyronine (T3) Free [Mass/volume] in Serum or Plasma) and UNIT_CONCEPT_ID 8729 (picomole per liter), the number and percent of records that have a value less than      3.000.","CDM_TABLE_NAME":"MEASUREMENT","CDM_FIELD_NAME":"MEASUREMENT_CONCEPT_ID","CONCEPT_ID":" 3026925","UNIT_CONCEPT_ID":"8729","SQL_FILE":"concept_plausible_value_low.sql","CATEGORY":"Plausibility","SUBCATEGORY":"Atemporal","CONTEXT":"Verification","checkId":1794,"FAILED":0,"THRESHOLD_VALUE":5,"_row":"18.669"},{"NUM_VIOLATED_ROWS":0,"PCT_VIOLATED_ROWS":0,"NUM_DENOMINATOR_ROWS":0,"EXECUTION_TIME":"3.097911 secs","QUERY_TEXT":"\r\n/*********\r\nCONCEPT LEVEL check:\r\nPLAUSIBLE_VALUE_LOW - find any MEASUREMENT records that have VALUE_AS_NUMBER with non-null value < plausible low value\r\n\r\nParameters used in this template:\r\ncdmDatabaseSchema = cdm_ibm_mdcd_v993.dbo\r\nconceptId =  3026925\r\nunitConceptId = 8820\r\nplausibleValueLow =    600.000\r\n\r\n**********/\r\n\r\n\r\nSELECT num_violated_rows, CASE WHEN denominator.num_rows = 0 THEN 0 ELSE 1.0*num_violated_rows/denominator.num_rows END  AS pct_violated_rows, \r\n  denominator.num_rows as num_denominator_rows\r\nFROM\r\n(\r\n\tSELECT COUNT_BIG(*) AS num_violated_rows\r\n\tFROM\r\n\t(\r\n\t\tSELECT m.* \r\n\t\tFROM cdm_ibm_mdcd_v993.dbo.measurement m\r\n\t\t\r\n\t\tWHERE m.measurement_concept_id =  3026925\r\n\t\tAND m.unit_concept_id = 8820\r\n\t\tAND m.value_as_number IS NOT NULL\r\n\t\tAND m.value_as_number <    600.000\r\n\t) violated_rows\r\n) violated_row_count,\r\n( \r\n\tSELECT COUNT_BIG(*) AS num_rows\r\n\tFROM cdm_ibm_mdcd_v993.dbo.measurement m\r\n\t\r\n\tWHERE measurement_concept_id =  3026925\r\n\tAND unit_concept_id = 8820\r\n\tAND value_as_number IS NOT NULL\r\n) denominator\r\n;","CHECK_NAME":"plausibleValueLow","CHECK_LEVEL":"CONCEPT","CHECK_DESCRIPTION":"For the combination of CONCEPT_ID  3026925 (Triiodothyronine (T3) Free [Mass/volume] in Serum or Plasma) and UNIT_CONCEPT_ID 8820 (picogram per deciliter), the number and percent of records that have a value less than    600.000.","CDM_TABLE_NAME":"MEASUREMENT","CDM_FIELD_NAME":"MEASUREMENT_CONCEPT_ID","CONCEPT_ID":" 3026925","UNIT_CONCEPT_ID":"8820","SQL_FILE":"concept_plausible_value_low.sql","CATEGORY":"Plausibility","SUBCATEGORY":"Atemporal","CONTEXT":"Verification","checkId":1795,"FAILED":0,"THRESHOLD_VALUE":5,"_row":"18.670"},{"NUM_VIOLATED_ROWS":0,"PCT_VIOLATED_ROWS":0,"NUM_DENOMINATOR_ROWS":0,"EXECUTION_TIME":"4.375873 secs","QUERY_TEXT":"\r\n/*********\r\nCONCEPT LEVEL check:\r\nPLAUSIBLE_VALUE_LOW - find any MEASUREMENT records that have VALUE_AS_NUMBER with non-null value < plausible low value\r\n\r\nParameters used in this template:\r\ncdmDatabaseSchema = cdm_ibm_mdcd_v993.dbo\r\nconceptId =  3026925\r\nunitConceptId = 8845\r\nplausibleValueLow =      1.000\r\n\r\n**********/\r\n\r\n\r\nSELECT num_violated_rows, CASE WHEN denominator.num_rows = 0 THEN 0 ELSE 1.0*num_violated_rows/denominator.num_rows END  AS pct_violated_rows, \r\n  denominator.num_rows as num_denominator_rows\r\nFROM\r\n(\r\n\tSELECT COUNT_BIG(*) AS num_violated_rows\r\n\tFROM\r\n\t(\r\n\t\tSELECT m.* \r\n\t\tFROM cdm_ibm_mdcd_v993.dbo.measurement m\r\n\t\t\r\n\t\tWHERE m.measurement_concept_id =  3026925\r\n\t\tAND m.unit_concept_id = 8845\r\n\t\tAND m.value_as_number IS NOT NULL\r\n\t\tAND m.value_as_number <      1.000\r\n\t) violated_rows\r\n) violated_row_count,\r\n( \r\n\tSELECT COUNT_BIG(*) AS num_rows\r\n\tFROM cdm_ibm_mdcd_v993.dbo.measurement m\r\n\t\r\n\tWHERE measurement_concept_id =  3026925\r\n\tAND unit_concept_id = 8845\r\n\tAND value_as_number IS NOT NULL\r\n) denominator\r\n;","CHECK_NAME":"plausibleValueLow","CHECK_LEVEL":"CONCEPT","CHECK_DESCRIPTION":"For the combination of CONCEPT_ID  3026925 (Triiodothyronine (T3) Free [Mass/volume] in Serum or Plasma) and UNIT_CONCEPT_ID 8845 (picogram per milliliter), the number and percent of records that have a value less than      1.000.","CDM_TABLE_NAME":"MEASUREMENT","CDM_FIELD_NAME":"MEASUREMENT_CONCEPT_ID","CONCEPT_ID":" 3026925","UNIT_CONCEPT_ID":"8845","SQL_FILE":"concept_plausible_value_low.sql","CATEGORY":"Plausibility","SUBCATEGORY":"Atemporal","CONTEXT":"Verification","checkId":1796,"FAILED":0,"THRESHOLD_VALUE":5,"_row":"18.671"},{"NUM_VIOLATED_ROWS":0,"PCT_VIOLATED_ROWS":0,"NUM_DENOMINATOR_ROWS":0,"EXECUTION_TIME":"0.818968 secs","QUERY_TEXT":"\r\n/*********\r\nCONCEPT LEVEL check:\r\nPLAUSIBLE_VALUE_LOW - find any MEASUREMENT records that have VALUE_AS_NUMBER with non-null value < plausible low value\r\n\r\nParameters used in this template:\r\ncdmDatabaseSchema = cdm_ibm_mdcd_v993.dbo\r\nconceptId =  3027035\r\nunitConceptId = 8723\r\nplausibleValueLow =      1.000\r\n\r\n**********/\r\n\r\n\r\nSELECT num_violated_rows, CASE WHEN denominator.num_rows = 0 THEN 0 ELSE 1.0*num_violated_rows/denominator.num_rows END  AS pct_violated_rows, \r\n  denominator.num_rows as num_denominator_rows\r\nFROM\r\n(\r\n\tSELECT COUNT_BIG(*) AS num_violated_rows\r\n\tFROM\r\n\t(\r\n\t\tSELECT m.* \r\n\t\tFROM cdm_ibm_mdcd_v993.dbo.measurement m\r\n\t\t\r\n\t\tWHERE m.measurement_concept_id =  3027035\r\n\t\tAND m.unit_concept_id = 8723\r\n\t\tAND m.value_as_number IS NOT NULL\r\n\t\tAND m.value_as_number <      1.000\r\n\t) violated_rows\r\n) violated_row_count,\r\n( \r\n\tSELECT COUNT_BIG(*) AS num_rows\r\n\tFROM cdm_ibm_mdcd_v993.dbo.measurement m\r\n\t\r\n\tWHERE measurement_concept_id =  3027035\r\n\tAND unit_concept_id = 8723\r\n\tAND value_as_number IS NOT NULL\r\n) denominator\r\n;","CHECK_NAME":"plausibleValueLow","CHECK_LEVEL":"CONCEPT","CHECK_DESCRIPTION":"For the combination of CONCEPT_ID  3027035 (Albumin [Mass/time] in 24 hour Urine) and UNIT_CONCEPT_ID 8723 (milligram per gram), the number and percent of records that have a value less than      1.000.","CDM_TABLE_NAME":"MEASUREMENT","CDM_FIELD_NAME":"MEASUREMENT_CONCEPT_ID","CONCEPT_ID":" 3027035","UNIT_CONCEPT_ID":"8723","SQL_FILE":"concept_plausible_value_low.sql","CATEGORY":"Plausibility","SUBCATEGORY":"Atemporal","CONTEXT":"Verification","checkId":1797,"FAILED":0,"THRESHOLD_VALUE":5,"_row":"18.672"},{"NUM_VIOLATED_ROWS":0,"PCT_VIOLATED_ROWS":0,"NUM_DENOMINATOR_ROWS":0,"EXECUTION_TIME":"0.875983 secs","QUERY_TEXT":"\r\n/*********\r\nCONCEPT LEVEL check:\r\nPLAUSIBLE_VALUE_LOW - find any MEASUREMENT records that have VALUE_AS_NUMBER with non-null value < plausible low value\r\n\r\nParameters used in this template:\r\ncdmDatabaseSchema = cdm_ibm_mdcd_v993.dbo\r\nconceptId =  3027035\r\nunitConceptId = 8840\r\nplausibleValueLow =      1.000\r\n\r\n**********/\r\n\r\n\r\nSELECT num_violated_rows, CASE WHEN denominator.num_rows = 0 THEN 0 ELSE 1.0*num_violated_rows/denominator.num_rows END  AS pct_violated_rows, \r\n  denominator.num_rows as num_denominator_rows\r\nFROM\r\n(\r\n\tSELECT COUNT_BIG(*) AS num_violated_rows\r\n\tFROM\r\n\t(\r\n\t\tSELECT m.* \r\n\t\tFROM cdm_ibm_mdcd_v993.dbo.measurement m\r\n\t\t\r\n\t\tWHERE m.measurement_concept_id =  3027035\r\n\t\tAND m.unit_concept_id = 8840\r\n\t\tAND m.value_as_number IS NOT NULL\r\n\t\tAND m.value_as_number <      1.000\r\n\t) violated_rows\r\n) violated_row_count,\r\n( \r\n\tSELECT COUNT_BIG(*) AS num_rows\r\n\tFROM cdm_ibm_mdcd_v993.dbo.measurement m\r\n\t\r\n\tWHERE measurement_concept_id =  3027035\r\n\tAND unit_concept_id = 8840\r\n\tAND value_as_number IS NOT NULL\r\n) denominator\r\n;","CHECK_NAME":"plausibleValueLow","CHECK_LEVEL":"CONCEPT","CHECK_DESCRIPTION":"For the combination of CONCEPT_ID  3027035 (Albumin [Mass/time] in 24 hour Urine) and UNIT_CONCEPT_ID 8840 (milligram per deciliter), the number and percent of records that have a value less than      1.000.","CDM_TABLE_NAME":"MEASUREMENT","CDM_FIELD_NAME":"MEASUREMENT_CONCEPT_ID","CONCEPT_ID":" 3027035","UNIT_CONCEPT_ID":"8840","SQL_FILE":"concept_plausible_value_low.sql","CATEGORY":"Plausibility","SUBCATEGORY":"Atemporal","CONTEXT":"Verification","checkId":1798,"FAILED":0,"THRESHOLD_VALUE":5,"_row":"18.673"},{"NUM_VIOLATED_ROWS":0,"PCT_VIOLATED_ROWS":0,"NUM_DENOMINATOR_ROWS":0,"EXECUTION_TIME":"4.968866 secs","QUERY_TEXT":"\r\n/*********\r\nCONCEPT LEVEL check:\r\nPLAUSIBLE_VALUE_LOW - find any MEASUREMENT records that have VALUE_AS_NUMBER with non-null value < plausible low value\r\n\r\nParameters used in this template:\r\ncdmDatabaseSchema = cdm_ibm_mdcd_v993.dbo\r\nconceptId =  3027035\r\nunitConceptId = 8859\r\nplausibleValueLow =      1.000\r\n\r\n**********/\r\n\r\n\r\nSELECT num_violated_rows, CASE WHEN denominator.num_rows = 0 THEN 0 ELSE 1.0*num_violated_rows/denominator.num_rows END  AS pct_violated_rows, \r\n  denominator.num_rows as num_denominator_rows\r\nFROM\r\n(\r\n\tSELECT COUNT_BIG(*) AS num_violated_rows\r\n\tFROM\r\n\t(\r\n\t\tSELECT m.* \r\n\t\tFROM cdm_ibm_mdcd_v993.dbo.measurement m\r\n\t\t\r\n\t\tWHERE m.measurement_concept_id =  3027035\r\n\t\tAND m.unit_concept_id = 8859\r\n\t\tAND m.value_as_number IS NOT NULL\r\n\t\tAND m.value_as_number <      1.000\r\n\t) violated_rows\r\n) violated_row_count,\r\n( \r\n\tSELECT COUNT_BIG(*) AS num_rows\r\n\tFROM cdm_ibm_mdcd_v993.dbo.measurement m\r\n\t\r\n\tWHERE measurement_concept_id =  3027035\r\n\tAND unit_concept_id = 8859\r\n\tAND value_as_number IS NOT NULL\r\n) denominator\r\n;","CHECK_NAME":"plausibleValueLow","CHECK_LEVEL":"CONCEPT","CHECK_DESCRIPTION":"For the combination of CONCEPT_ID  3027035 (Albumin [Mass/time] in 24 hour Urine) and UNIT_CONCEPT_ID 8859 (microgram per milliliter), the number and percent of records that have a value less than      1.000.","CDM_TABLE_NAME":"MEASUREMENT","CDM_FIELD_NAME":"MEASUREMENT_CONCEPT_ID","CONCEPT_ID":" 3027035","UNIT_CONCEPT_ID":"8859","SQL_FILE":"concept_plausible_value_low.sql","CATEGORY":"Plausibility","SUBCATEGORY":"Atemporal","CONTEXT":"Verification","checkId":1799,"FAILED":0,"THRESHOLD_VALUE":5,"_row":"18.674"},{"NUM_VIOLATED_ROWS":0,"PCT_VIOLATED_ROWS":0,"NUM_DENOMINATOR_ROWS":0,"EXECUTION_TIME":"0.598972 secs","QUERY_TEXT":"\r\n/*********\r\nCONCEPT LEVEL check:\r\nPLAUSIBLE_VALUE_LOW - find any MEASUREMENT records that have VALUE_AS_NUMBER with non-null value < plausible low value\r\n\r\nParameters used in this template:\r\ncdmDatabaseSchema = cdm_ibm_mdcd_v993.dbo\r\nconceptId =  3027035\r\nunitConceptId = 8909\r\nplausibleValueLow =      1.000\r\n\r\n**********/\r\n\r\n\r\nSELECT num_violated_rows, CASE WHEN denominator.num_rows = 0 THEN 0 ELSE 1.0*num_violated_rows/denominator.num_rows END  AS pct_violated_rows, \r\n  denominator.num_rows as num_denominator_rows\r\nFROM\r\n(\r\n\tSELECT COUNT_BIG(*) AS num_violated_rows\r\n\tFROM\r\n\t(\r\n\t\tSELECT m.* \r\n\t\tFROM cdm_ibm_mdcd_v993.dbo.measurement m\r\n\t\t\r\n\t\tWHERE m.measurement_concept_id =  3027035\r\n\t\tAND m.unit_concept_id = 8909\r\n\t\tAND m.value_as_number IS NOT NULL\r\n\t\tAND m.value_as_number <      1.000\r\n\t) violated_rows\r\n) violated_row_count,\r\n( \r\n\tSELECT COUNT_BIG(*) AS num_rows\r\n\tFROM cdm_ibm_mdcd_v993.dbo.measurement m\r\n\t\r\n\tWHERE measurement_concept_id =  3027035\r\n\tAND unit_concept_id = 8909\r\n\tAND value_as_number IS NOT NULL\r\n) denominator\r\n;","CHECK_NAME":"plausibleValueLow","CHECK_LEVEL":"CONCEPT","CHECK_DESCRIPTION":"For the combination of CONCEPT_ID  3027035 (Albumin [Mass/time] in 24 hour Urine) and UNIT_CONCEPT_ID 8909 (milligram per 24 hours), the number and percent of records that have a value less than      1.000.","CDM_TABLE_NAME":"MEASUREMENT","CDM_FIELD_NAME":"MEASUREMENT_CONCEPT_ID","CONCEPT_ID":" 3027035","UNIT_CONCEPT_ID":"8909","SQL_FILE":"concept_plausible_value_low.sql","CATEGORY":"Plausibility","SUBCATEGORY":"Atemporal","CONTEXT":"Verification","checkId":1800,"FAILED":0,"THRESHOLD_VALUE":5,"_row":"18.675"},{"NUM_VIOLATED_ROWS":0,"PCT_VIOLATED_ROWS":0,"NUM_DENOMINATOR_ROWS":0,"EXECUTION_TIME":"0.587972 secs","QUERY_TEXT":"\r\n/*********\r\nCONCEPT LEVEL check:\r\nPLAUSIBLE_VALUE_LOW - find any MEASUREMENT records that have VALUE_AS_NUMBER with non-null value < plausible low value\r\n\r\nParameters used in this template:\r\ncdmDatabaseSchema = cdm_ibm_mdcd_v993.dbo\r\nconceptId =  3027114\r\nunitConceptId = 8713\r\nplausibleValueLow =      2.600\r\n\r\n**********/\r\n\r\n\r\nSELECT num_violated_rows, CASE WHEN denominator.num_rows = 0 THEN 0 ELSE 1.0*num_violated_rows/denominator.num_rows END  AS pct_violated_rows, \r\n  denominator.num_rows as num_denominator_rows\r\nFROM\r\n(\r\n\tSELECT COUNT_BIG(*) AS num_violated_rows\r\n\tFROM\r\n\t(\r\n\t\tSELECT m.* \r\n\t\tFROM cdm_ibm_mdcd_v993.dbo.measurement m\r\n\t\t\r\n\t\tWHERE m.measurement_concept_id =  3027114\r\n\t\tAND m.unit_concept_id = 8713\r\n\t\tAND m.value_as_number IS NOT NULL\r\n\t\tAND m.value_as_number <      2.600\r\n\t) violated_rows\r\n) violated_row_count,\r\n( \r\n\tSELECT COUNT_BIG(*) AS num_rows\r\n\tFROM cdm_ibm_mdcd_v993.dbo.measurement m\r\n\t\r\n\tWHERE measurement_concept_id =  3027114\r\n\tAND unit_concept_id = 8713\r\n\tAND value_as_number IS NOT NULL\r\n) denominator\r\n;","CHECK_NAME":"plausibleValueLow","CHECK_LEVEL":"CONCEPT","CHECK_DESCRIPTION":"For the combination of CONCEPT_ID  3027114 (Cholesterol [Mass/volume] in Serum or Plasma) and UNIT_CONCEPT_ID 8713 (gram per deciliter), the number and percent of records that have a value less than      2.600.","CDM_TABLE_NAME":"MEASUREMENT","CDM_FIELD_NAME":"MEASUREMENT_CONCEPT_ID","CONCEPT_ID":" 3027114","UNIT_CONCEPT_ID":"8713","SQL_FILE":"concept_plausible_value_low.sql","CATEGORY":"Plausibility","SUBCATEGORY":"Atemporal","CONTEXT":"Verification","checkId":1801,"FAILED":0,"THRESHOLD_VALUE":5,"_row":"18.676"},{"NUM_VIOLATED_ROWS":0,"PCT_VIOLATED_ROWS":0,"NUM_DENOMINATOR_ROWS":0,"EXECUTION_TIME":"0.508992 secs","QUERY_TEXT":"\r\n/*********\r\nCONCEPT LEVEL check:\r\nPLAUSIBLE_VALUE_LOW - find any MEASUREMENT records that have VALUE_AS_NUMBER with non-null value < plausible low value\r\n\r\nParameters used in this template:\r\ncdmDatabaseSchema = cdm_ibm_mdcd_v993.dbo\r\nconceptId =  3027114\r\nunitConceptId = 8753\r\nplausibleValueLow =      3.000\r\n\r\n**********/\r\n\r\n\r\nSELECT num_violated_rows, CASE WHEN denominator.num_rows = 0 THEN 0 ELSE 1.0*num_violated_rows/denominator.num_rows END  AS pct_violated_rows, \r\n  denominator.num_rows as num_denominator_rows\r\nFROM\r\n(\r\n\tSELECT COUNT_BIG(*) AS num_violated_rows\r\n\tFROM\r\n\t(\r\n\t\tSELECT m.* \r\n\t\tFROM cdm_ibm_mdcd_v993.dbo.measurement m\r\n\t\t\r\n\t\tWHERE m.measurement_concept_id =  3027114\r\n\t\tAND m.unit_concept_id = 8753\r\n\t\tAND m.value_as_number IS NOT NULL\r\n\t\tAND m.value_as_number <      3.000\r\n\t) violated_rows\r\n) violated_row_count,\r\n( \r\n\tSELECT COUNT_BIG(*) AS num_rows\r\n\tFROM cdm_ibm_mdcd_v993.dbo.measurement m\r\n\t\r\n\tWHERE measurement_concept_id =  3027114\r\n\tAND unit_concept_id = 8753\r\n\tAND value_as_number IS NOT NULL\r\n) denominator\r\n;","CHECK_NAME":"plausibleValueLow","CHECK_LEVEL":"CONCEPT","CHECK_DESCRIPTION":"For the combination of CONCEPT_ID  3027114 (Cholesterol [Mass/volume] in Serum or Plasma) and UNIT_CONCEPT_ID 8753 (millimole per liter), the number and percent of records that have a value less than      3.000.","CDM_TABLE_NAME":"MEASUREMENT","CDM_FIELD_NAME":"MEASUREMENT_CONCEPT_ID","CONCEPT_ID":" 3027114","UNIT_CONCEPT_ID":"8753","SQL_FILE":"concept_plausible_value_low.sql","CATEGORY":"Plausibility","SUBCATEGORY":"Atemporal","CONTEXT":"Verification","checkId":1802,"FAILED":0,"THRESHOLD_VALUE":5,"_row":"18.677"},{"NUM_VIOLATED_ROWS":0,"PCT_VIOLATED_ROWS":0,"NUM_DENOMINATOR_ROWS":0,"EXECUTION_TIME":"1.241970 secs","QUERY_TEXT":"\r\n/*********\r\nCONCEPT LEVEL check:\r\nPLAUSIBLE_VALUE_LOW - find any MEASUREMENT records that have VALUE_AS_NUMBER with non-null value < plausible low value\r\n\r\nParameters used in this template:\r\ncdmDatabaseSchema = cdm_ibm_mdcd_v993.dbo\r\nconceptId =  3027114\r\nunitConceptId = 8840\r\nplausibleValueLow =    136.000\r\n\r\n**********/\r\n\r\n\r\nSELECT num_violated_rows, CASE WHEN denominator.num_rows = 0 THEN 0 ELSE 1.0*num_violated_rows/denominator.num_rows END  AS pct_violated_rows, \r\n  denominator.num_rows as num_denominator_rows\r\nFROM\r\n(\r\n\tSELECT COUNT_BIG(*) AS num_violated_rows\r\n\tFROM\r\n\t(\r\n\t\tSELECT m.* \r\n\t\tFROM cdm_ibm_mdcd_v993.dbo.measurement m\r\n\t\t\r\n\t\tWHERE m.measurement_concept_id =  3027114\r\n\t\tAND m.unit_concept_id = 8840\r\n\t\tAND m.value_as_number IS NOT NULL\r\n\t\tAND m.value_as_number <    136.000\r\n\t) violated_rows\r\n) violated_row_count,\r\n( \r\n\tSELECT COUNT_BIG(*) AS num_rows\r\n\tFROM cdm_ibm_mdcd_v993.dbo.measurement m\r\n\t\r\n\tWHERE measurement_concept_id =  3027114\r\n\tAND unit_concept_id = 8840\r\n\tAND value_as_number IS NOT NULL\r\n) denominator\r\n;","CHECK_NAME":"plausibleValueLow","CHECK_LEVEL":"CONCEPT","CHECK_DESCRIPTION":"For the combination of CONCEPT_ID  3027114 (Cholesterol [Mass/volume] in Serum or Plasma) and UNIT_CONCEPT_ID 8840 (milligram per deciliter), the number and percent of records that have a value less than    136.000.","CDM_TABLE_NAME":"MEASUREMENT","CDM_FIELD_NAME":"MEASUREMENT_CONCEPT_ID","CONCEPT_ID":" 3027114","UNIT_CONCEPT_ID":"8840","SQL_FILE":"concept_plausible_value_low.sql","CATEGORY":"Plausibility","SUBCATEGORY":"Atemporal","CONTEXT":"Verification","checkId":1803,"FAILED":0,"THRESHOLD_VALUE":5,"_row":"18.678"},{"NUM_VIOLATED_ROWS":0,"PCT_VIOLATED_ROWS":0,"NUM_DENOMINATOR_ROWS":0,"EXECUTION_TIME":"0.591978 secs","QUERY_TEXT":"\r\n/*********\r\nCONCEPT LEVEL check:\r\nPLAUSIBLE_VALUE_LOW - find any MEASUREMENT records that have VALUE_AS_NUMBER with non-null value < plausible low value\r\n\r\nParameters used in this template:\r\ncdmDatabaseSchema = cdm_ibm_mdcd_v993.dbo\r\nconceptId =  3027144\r\nunitConceptId = 8842\r\nplausibleValueLow =      0.000\r\n\r\n**********/\r\n\r\n\r\nSELECT num_violated_rows, CASE WHEN denominator.num_rows = 0 THEN 0 ELSE 1.0*num_violated_rows/denominator.num_rows END  AS pct_violated_rows, \r\n  denominator.num_rows as num_denominator_rows\r\nFROM\r\n(\r\n\tSELECT COUNT_BIG(*) AS num_violated_rows\r\n\tFROM\r\n\t(\r\n\t\tSELECT m.* \r\n\t\tFROM cdm_ibm_mdcd_v993.dbo.measurement m\r\n\t\t\r\n\t\tWHERE m.measurement_concept_id =  3027144\r\n\t\tAND m.unit_concept_id = 8842\r\n\t\tAND m.value_as_number IS NOT NULL\r\n\t\tAND m.value_as_number <      0.000\r\n\t) violated_rows\r\n) violated_row_count,\r\n( \r\n\tSELECT COUNT_BIG(*) AS num_rows\r\n\tFROM cdm_ibm_mdcd_v993.dbo.measurement m\r\n\t\r\n\tWHERE measurement_concept_id =  3027144\r\n\tAND unit_concept_id = 8842\r\n\tAND value_as_number IS NOT NULL\r\n) denominator\r\n;","CHECK_NAME":"plausibleValueLow","CHECK_LEVEL":"CONCEPT","CHECK_DESCRIPTION":"For the combination of CONCEPT_ID  3027144 (Progesterone [Mass/volume] in Serum or Plasma) and UNIT_CONCEPT_ID 8842 (nanogram per milliliter), the number and percent of records that have a value less than      0.000.","CDM_TABLE_NAME":"MEASUREMENT","CDM_FIELD_NAME":"MEASUREMENT_CONCEPT_ID","CONCEPT_ID":" 3027144","UNIT_CONCEPT_ID":"8842","SQL_FILE":"concept_plausible_value_low.sql","CATEGORY":"Plausibility","SUBCATEGORY":"Atemporal","CONTEXT":"Verification","checkId":1804,"FAILED":0,"THRESHOLD_VALUE":5,"_row":"18.679"},{"NUM_VIOLATED_ROWS":0,"PCT_VIOLATED_ROWS":0,"NUM_DENOMINATOR_ROWS":0,"EXECUTION_TIME":"4.772867 secs","QUERY_TEXT":"\r\n/*********\r\nCONCEPT LEVEL check:\r\nPLAUSIBLE_VALUE_LOW - find any MEASUREMENT records that have VALUE_AS_NUMBER with non-null value < plausible low value\r\n\r\nParameters used in this template:\r\ncdmDatabaseSchema = cdm_ibm_mdcd_v993.dbo\r\nconceptId =  3027238\r\nunitConceptId = 8985\r\nplausibleValueLow =      0.000\r\n\r\n**********/\r\n\r\n\r\nSELECT num_violated_rows, CASE WHEN denominator.num_rows = 0 THEN 0 ELSE 1.0*num_violated_rows/denominator.num_rows END  AS pct_violated_rows, \r\n  denominator.num_rows as num_denominator_rows\r\nFROM\r\n(\r\n\tSELECT COUNT_BIG(*) AS num_violated_rows\r\n\tFROM\r\n\t(\r\n\t\tSELECT m.* \r\n\t\tFROM cdm_ibm_mdcd_v993.dbo.measurement m\r\n\t\t\r\n\t\tWHERE m.measurement_concept_id =  3027238\r\n\t\tAND m.unit_concept_id = 8985\r\n\t\tAND m.value_as_number IS NOT NULL\r\n\t\tAND m.value_as_number <      0.000\r\n\t) violated_rows\r\n) violated_row_count,\r\n( \r\n\tSELECT COUNT_BIG(*) AS num_rows\r\n\tFROM cdm_ibm_mdcd_v993.dbo.measurement m\r\n\t\r\n\tWHERE measurement_concept_id =  3027238\r\n\tAND unit_concept_id = 8985\r\n\tAND value_as_number IS NOT NULL\r\n) denominator\r\n;","CHECK_NAME":"plausibleValueLow","CHECK_LEVEL":"CONCEPT","CHECK_DESCRIPTION":"For the combination of CONCEPT_ID  3027238 (Thyroperoxidase Ab [Units/volume] in Serum or Plasma) and UNIT_CONCEPT_ID 8985 (international unit per milliliter), the number and percent of records that have a value less than      0.000.","CDM_TABLE_NAME":"MEASUREMENT","CDM_FIELD_NAME":"MEASUREMENT_CONCEPT_ID","CONCEPT_ID":" 3027238","UNIT_CONCEPT_ID":"8985","SQL_FILE":"concept_plausible_value_low.sql","CATEGORY":"Plausibility","SUBCATEGORY":"Atemporal","CONTEXT":"Verification","checkId":1805,"FAILED":0,"THRESHOLD_VALUE":5,"_row":"18.680"},{"NUM_VIOLATED_ROWS":0,"PCT_VIOLATED_ROWS":0,"NUM_DENOMINATOR_ROWS":0,"EXECUTION_TIME":"1.193970 secs","QUERY_TEXT":"\r\n/*********\r\nCONCEPT LEVEL check:\r\nPLAUSIBLE_VALUE_LOW - find any MEASUREMENT records that have VALUE_AS_NUMBER with non-null value < plausible low value\r\n\r\nParameters used in this template:\r\ncdmDatabaseSchema = cdm_ibm_mdcd_v993.dbo\r\nconceptId =  3027273\r\nunitConceptId = 8753\r\nplausibleValueLow =     18.000\r\n\r\n**********/\r\n\r\n\r\nSELECT num_violated_rows, CASE WHEN denominator.num_rows = 0 THEN 0 ELSE 1.0*num_violated_rows/denominator.num_rows END  AS pct_violated_rows, \r\n  denominator.num_rows as num_denominator_rows\r\nFROM\r\n(\r\n\tSELECT COUNT_BIG(*) AS num_violated_rows\r\n\tFROM\r\n\t(\r\n\t\tSELECT m.* \r\n\t\tFROM cdm_ibm_mdcd_v993.dbo.measurement m\r\n\t\t\r\n\t\tWHERE m.measurement_concept_id =  3027273\r\n\t\tAND m.unit_concept_id = 8753\r\n\t\tAND m.value_as_number IS NOT NULL\r\n\t\tAND m.value_as_number <     18.000\r\n\t) violated_rows\r\n) violated_row_count,\r\n( \r\n\tSELECT COUNT_BIG(*) AS num_rows\r\n\tFROM cdm_ibm_mdcd_v993.dbo.measurement m\r\n\t\r\n\tWHERE measurement_concept_id =  3027273\r\n\tAND unit_concept_id = 8753\r\n\tAND value_as_number IS NOT NULL\r\n) denominator\r\n;","CHECK_NAME":"plausibleValueLow","CHECK_LEVEL":"CONCEPT","CHECK_DESCRIPTION":"For the combination of CONCEPT_ID  3027273 (Bicarbonate [Moles/volume] in Venous blood) and UNIT_CONCEPT_ID 8753 (millimole per liter), the number and percent of records that have a value less than     18.000.","CDM_TABLE_NAME":"MEASUREMENT","CDM_FIELD_NAME":"MEASUREMENT_CONCEPT_ID","CONCEPT_ID":" 3027273","UNIT_CONCEPT_ID":"8753","SQL_FILE":"concept_plausible_value_low.sql","CATEGORY":"Plausibility","SUBCATEGORY":"Atemporal","CONTEXT":"Verification","checkId":1806,"FAILED":0,"THRESHOLD_VALUE":5,"_row":"18.681"},{"NUM_VIOLATED_ROWS":0,"PCT_VIOLATED_ROWS":0,"NUM_DENOMINATOR_ROWS":0,"EXECUTION_TIME":"0.801970 secs","QUERY_TEXT":"\r\n/*********\r\nCONCEPT LEVEL check:\r\nPLAUSIBLE_VALUE_LOW - find any MEASUREMENT records that have VALUE_AS_NUMBER with non-null value < plausible low value\r\n\r\nParameters used in this template:\r\ncdmDatabaseSchema = cdm_ibm_mdcd_v993.dbo\r\nconceptId =  3027273\r\nunitConceptId = 9557\r\nplausibleValueLow =     18.000\r\n\r\n**********/\r\n\r\n\r\nSELECT num_violated_rows, CASE WHEN denominator.num_rows = 0 THEN 0 ELSE 1.0*num_violated_rows/denominator.num_rows END  AS pct_violated_rows, \r\n  denominator.num_rows as num_denominator_rows\r\nFROM\r\n(\r\n\tSELECT COUNT_BIG(*) AS num_violated_rows\r\n\tFROM\r\n\t(\r\n\t\tSELECT m.* \r\n\t\tFROM cdm_ibm_mdcd_v993.dbo.measurement m\r\n\t\t\r\n\t\tWHERE m.measurement_concept_id =  3027273\r\n\t\tAND m.unit_concept_id = 9557\r\n\t\tAND m.value_as_number IS NOT NULL\r\n\t\tAND m.value_as_number <     18.000\r\n\t) violated_rows\r\n) violated_row_count,\r\n( \r\n\tSELECT COUNT_BIG(*) AS num_rows\r\n\tFROM cdm_ibm_mdcd_v993.dbo.measurement m\r\n\t\r\n\tWHERE measurement_concept_id =  3027273\r\n\tAND unit_concept_id = 9557\r\n\tAND value_as_number IS NOT NULL\r\n) denominator\r\n;","CHECK_NAME":"plausibleValueLow","CHECK_LEVEL":"CONCEPT","CHECK_DESCRIPTION":"For the combination of CONCEPT_ID  3027273 (Bicarbonate [Moles/volume] in Venous blood) and UNIT_CONCEPT_ID 9557 (milliequivalent per liter), the number and percent of records that have a value less than     18.000.","CDM_TABLE_NAME":"MEASUREMENT","CDM_FIELD_NAME":"MEASUREMENT_CONCEPT_ID","CONCEPT_ID":" 3027273","UNIT_CONCEPT_ID":"9557","SQL_FILE":"concept_plausible_value_low.sql","CATEGORY":"Plausibility","SUBCATEGORY":"Atemporal","CONTEXT":"Verification","checkId":1807,"FAILED":0,"THRESHOLD_VALUE":5,"_row":"18.682"},{"NUM_VIOLATED_ROWS":0,"PCT_VIOLATED_ROWS":0,"NUM_DENOMINATOR_ROWS":0,"EXECUTION_TIME":"1.322963 secs","QUERY_TEXT":"\r\n/*********\r\nCONCEPT LEVEL check:\r\nPLAUSIBLE_VALUE_LOW - find any MEASUREMENT records that have VALUE_AS_NUMBER with non-null value < plausible low value\r\n\r\nParameters used in this template:\r\ncdmDatabaseSchema = cdm_ibm_mdcd_v993.dbo\r\nconceptId =  3027361\r\nunitConceptId = 8842\r\nplausibleValueLow =     12.000\r\n\r\n**********/\r\n\r\n\r\nSELECT num_violated_rows, CASE WHEN denominator.num_rows = 0 THEN 0 ELSE 1.0*num_violated_rows/denominator.num_rows END  AS pct_violated_rows, \r\n  denominator.num_rows as num_denominator_rows\r\nFROM\r\n(\r\n\tSELECT COUNT_BIG(*) AS num_violated_rows\r\n\tFROM\r\n\t(\r\n\t\tSELECT m.* \r\n\t\tFROM cdm_ibm_mdcd_v993.dbo.measurement m\r\n\t\t\r\n\t\tWHERE m.measurement_concept_id =  3027361\r\n\t\tAND m.unit_concept_id = 8842\r\n\t\tAND m.value_as_number IS NOT NULL\r\n\t\tAND m.value_as_number <     12.000\r\n\t) violated_rows\r\n) violated_row_count,\r\n( \r\n\tSELECT COUNT_BIG(*) AS num_rows\r\n\tFROM cdm_ibm_mdcd_v993.dbo.measurement m\r\n\t\r\n\tWHERE measurement_concept_id =  3027361\r\n\tAND unit_concept_id = 8842\r\n\tAND value_as_number IS NOT NULL\r\n) denominator\r\n;","CHECK_NAME":"plausibleValueLow","CHECK_LEVEL":"CONCEPT","CHECK_DESCRIPTION":"For the combination of CONCEPT_ID  3027361 (Cholecalciferol (Vit D3) [Mass/volume] in Serum or Plasma) and UNIT_CONCEPT_ID 8842 (nanogram per milliliter), the number and percent of records that have a value less than     12.000.","CDM_TABLE_NAME":"MEASUREMENT","CDM_FIELD_NAME":"MEASUREMENT_CONCEPT_ID","CONCEPT_ID":" 3027361","UNIT_CONCEPT_ID":"8842","SQL_FILE":"concept_plausible_value_low.sql","CATEGORY":"Plausibility","SUBCATEGORY":"Atemporal","CONTEXT":"Verification","checkId":1808,"FAILED":0,"THRESHOLD_VALUE":5,"_row":"18.683"},{"NUM_VIOLATED_ROWS":0,"PCT_VIOLATED_ROWS":0,"NUM_DENOMINATOR_ROWS":0,"EXECUTION_TIME":"0.682970 secs","QUERY_TEXT":"\r\n/*********\r\nCONCEPT LEVEL check:\r\nPLAUSIBLE_VALUE_LOW - find any MEASUREMENT records that have VALUE_AS_NUMBER with non-null value < plausible low value\r\n\r\nParameters used in this template:\r\ncdmDatabaseSchema = cdm_ibm_mdcd_v993.dbo\r\nconceptId =  3027361\r\nunitConceptId = 8845\r\nplausibleValueLow =     23.000\r\n\r\n**********/\r\n\r\n\r\nSELECT num_violated_rows, CASE WHEN denominator.num_rows = 0 THEN 0 ELSE 1.0*num_violated_rows/denominator.num_rows END  AS pct_violated_rows, \r\n  denominator.num_rows as num_denominator_rows\r\nFROM\r\n(\r\n\tSELECT COUNT_BIG(*) AS num_violated_rows\r\n\tFROM\r\n\t(\r\n\t\tSELECT m.* \r\n\t\tFROM cdm_ibm_mdcd_v993.dbo.measurement m\r\n\t\t\r\n\t\tWHERE m.measurement_concept_id =  3027361\r\n\t\tAND m.unit_concept_id = 8845\r\n\t\tAND m.value_as_number IS NOT NULL\r\n\t\tAND m.value_as_number <     23.000\r\n\t) violated_rows\r\n) violated_row_count,\r\n( \r\n\tSELECT COUNT_BIG(*) AS num_rows\r\n\tFROM cdm_ibm_mdcd_v993.dbo.measurement m\r\n\t\r\n\tWHERE measurement_concept_id =  3027361\r\n\tAND unit_concept_id = 8845\r\n\tAND value_as_number IS NOT NULL\r\n) denominator\r\n;","CHECK_NAME":"plausibleValueLow","CHECK_LEVEL":"CONCEPT","CHECK_DESCRIPTION":"For the combination of CONCEPT_ID  3027361 (Cholecalciferol (Vit D3) [Mass/volume] in Serum or Plasma) and UNIT_CONCEPT_ID 8845 (picogram per milliliter), the number and percent of records that have a value less than     23.000.","CDM_TABLE_NAME":"MEASUREMENT","CDM_FIELD_NAME":"MEASUREMENT_CONCEPT_ID","CONCEPT_ID":" 3027361","UNIT_CONCEPT_ID":"8845","SQL_FILE":"concept_plausible_value_low.sql","CATEGORY":"Plausibility","SUBCATEGORY":"Atemporal","CONTEXT":"Verification","checkId":1809,"FAILED":0,"THRESHOLD_VALUE":5,"_row":"18.684"},{"NUM_VIOLATED_ROWS":0,"PCT_VIOLATED_ROWS":0,"NUM_DENOMINATOR_ROWS":0,"EXECUTION_TIME":"1.042982 secs","QUERY_TEXT":"\r\n/*********\r\nCONCEPT LEVEL check:\r\nPLAUSIBLE_VALUE_LOW - find any MEASUREMENT records that have VALUE_AS_NUMBER with non-null value < plausible low value\r\n\r\nParameters used in this template:\r\ncdmDatabaseSchema = cdm_ibm_mdcd_v993.dbo\r\nconceptId =  3027457\r\nunitConceptId = 8840\r\nplausibleValueLow =      1.000\r\n\r\n**********/\r\n\r\n\r\nSELECT num_violated_rows, CASE WHEN denominator.num_rows = 0 THEN 0 ELSE 1.0*num_violated_rows/denominator.num_rows END  AS pct_violated_rows, \r\n  denominator.num_rows as num_denominator_rows\r\nFROM\r\n(\r\n\tSELECT COUNT_BIG(*) AS num_violated_rows\r\n\tFROM\r\n\t(\r\n\t\tSELECT m.* \r\n\t\tFROM cdm_ibm_mdcd_v993.dbo.measurement m\r\n\t\t\r\n\t\tWHERE m.measurement_concept_id =  3027457\r\n\t\tAND m.unit_concept_id = 8840\r\n\t\tAND m.value_as_number IS NOT NULL\r\n\t\tAND m.value_as_number <      1.000\r\n\t) violated_rows\r\n) violated_row_count,\r\n( \r\n\tSELECT COUNT_BIG(*) AS num_rows\r\n\tFROM cdm_ibm_mdcd_v993.dbo.measurement m\r\n\t\r\n\tWHERE measurement_concept_id =  3027457\r\n\tAND unit_concept_id = 8840\r\n\tAND value_as_number IS NOT NULL\r\n) denominator\r\n;","CHECK_NAME":"plausibleValueLow","CHECK_LEVEL":"CONCEPT","CHECK_DESCRIPTION":"For the combination of CONCEPT_ID  3027457 (Glucose [Mass/volume] in Serum or Plasma --3 hours post 100 g glucose PO) and UNIT_CONCEPT_ID 8840 (milligram per deciliter), the number and percent of records that have a value less than      1.000.","CDM_TABLE_NAME":"MEASUREMENT","CDM_FIELD_NAME":"MEASUREMENT_CONCEPT_ID","CONCEPT_ID":" 3027457","UNIT_CONCEPT_ID":"8840","SQL_FILE":"concept_plausible_value_low.sql","CATEGORY":"Plausibility","SUBCATEGORY":"Atemporal","CONTEXT":"Verification","checkId":1810,"FAILED":0,"THRESHOLD_VALUE":5,"_row":"18.685"},{"NUM_VIOLATED_ROWS":0,"PCT_VIOLATED_ROWS":0,"NUM_DENOMINATOR_ROWS":0,"EXECUTION_TIME":"0.633961 secs","QUERY_TEXT":"\r\n/*********\r\nCONCEPT LEVEL check:\r\nPLAUSIBLE_VALUE_LOW - find any MEASUREMENT records that have VALUE_AS_NUMBER with non-null value < plausible low value\r\n\r\nParameters used in this template:\r\ncdmDatabaseSchema = cdm_ibm_mdcd_v993.dbo\r\nconceptId =  3027597\r\nunitConceptId = 8713\r\nplausibleValueLow =      1.000\r\n\r\n**********/\r\n\r\n\r\nSELECT num_violated_rows, CASE WHEN denominator.num_rows = 0 THEN 0 ELSE 1.0*num_violated_rows/denominator.num_rows END  AS pct_violated_rows, \r\n  denominator.num_rows as num_denominator_rows\r\nFROM\r\n(\r\n\tSELECT COUNT_BIG(*) AS num_violated_rows\r\n\tFROM\r\n\t(\r\n\t\tSELECT m.* \r\n\t\tFROM cdm_ibm_mdcd_v993.dbo.measurement m\r\n\t\t\r\n\t\tWHERE m.measurement_concept_id =  3027597\r\n\t\tAND m.unit_concept_id = 8713\r\n\t\tAND m.value_as_number IS NOT NULL\r\n\t\tAND m.value_as_number <      1.000\r\n\t) violated_rows\r\n) violated_row_count,\r\n( \r\n\tSELECT COUNT_BIG(*) AS num_rows\r\n\tFROM cdm_ibm_mdcd_v993.dbo.measurement m\r\n\t\r\n\tWHERE measurement_concept_id =  3027597\r\n\tAND unit_concept_id = 8713\r\n\tAND value_as_number IS NOT NULL\r\n) denominator\r\n;","CHECK_NAME":"plausibleValueLow","CHECK_LEVEL":"CONCEPT","CHECK_DESCRIPTION":"For the combination of CONCEPT_ID  3027597 (Bilirubin.direct [Mass/volume] in Serum or Plasma) and UNIT_CONCEPT_ID 8713 (gram per deciliter), the number and percent of records that have a value less than      1.000.","CDM_TABLE_NAME":"MEASUREMENT","CDM_FIELD_NAME":"MEASUREMENT_CONCEPT_ID","CONCEPT_ID":" 3027597","UNIT_CONCEPT_ID":"8713","SQL_FILE":"concept_plausible_value_low.sql","CATEGORY":"Plausibility","SUBCATEGORY":"Atemporal","CONTEXT":"Verification","checkId":1811,"FAILED":0,"THRESHOLD_VALUE":5,"_row":"18.686"},{"NUM_VIOLATED_ROWS":0,"PCT_VIOLATED_ROWS":0,"NUM_DENOMINATOR_ROWS":0,"EXECUTION_TIME":"13.591642 secs","QUERY_TEXT":"\r\n/*********\r\nCONCEPT LEVEL check:\r\nPLAUSIBLE_VALUE_LOW - find any MEASUREMENT records that have VALUE_AS_NUMBER with non-null value < plausible low value\r\n\r\nParameters used in this template:\r\ncdmDatabaseSchema = cdm_ibm_mdcd_v993.dbo\r\nconceptId =  3027597\r\nunitConceptId = 8749\r\nplausibleValueLow =      1.000\r\n\r\n**********/\r\n\r\n\r\nSELECT num_violated_rows, CASE WHEN denominator.num_rows = 0 THEN 0 ELSE 1.0*num_violated_rows/denominator.num_rows END  AS pct_violated_rows, \r\n  denominator.num_rows as num_denominator_rows\r\nFROM\r\n(\r\n\tSELECT COUNT_BIG(*) AS num_violated_rows\r\n\tFROM\r\n\t(\r\n\t\tSELECT m.* \r\n\t\tFROM cdm_ibm_mdcd_v993.dbo.measurement m\r\n\t\t\r\n\t\tWHERE m.measurement_concept_id =  3027597\r\n\t\tAND m.unit_concept_id = 8749\r\n\t\tAND m.value_as_number IS NOT NULL\r\n\t\tAND m.value_as_number <      1.000\r\n\t) violated_rows\r\n) violated_row_count,\r\n( \r\n\tSELECT COUNT_BIG(*) AS num_rows\r\n\tFROM cdm_ibm_mdcd_v993.dbo.measurement m\r\n\t\r\n\tWHERE measurement_concept_id =  3027597\r\n\tAND unit_concept_id = 8749\r\n\tAND value_as_number IS NOT NULL\r\n) denominator\r\n;","CHECK_NAME":"plausibleValueLow","CHECK_LEVEL":"CONCEPT","CHECK_DESCRIPTION":"For the combination of CONCEPT_ID  3027597 (Bilirubin.direct [Mass/volume] in Serum or Plasma) and UNIT_CONCEPT_ID 8749 (micromole per liter), the number and percent of records that have a value less than      1.000.","CDM_TABLE_NAME":"MEASUREMENT","CDM_FIELD_NAME":"MEASUREMENT_CONCEPT_ID","CONCEPT_ID":" 3027597","UNIT_CONCEPT_ID":"8749","SQL_FILE":"concept_plausible_value_low.sql","CATEGORY":"Plausibility","SUBCATEGORY":"Atemporal","CONTEXT":"Verification","checkId":1812,"FAILED":0,"THRESHOLD_VALUE":5,"_row":"18.687"},{"NUM_VIOLATED_ROWS":0,"PCT_VIOLATED_ROWS":0,"NUM_DENOMINATOR_ROWS":0,"EXECUTION_TIME":"0.566971 secs","QUERY_TEXT":"\r\n/*********\r\nCONCEPT LEVEL check:\r\nPLAUSIBLE_VALUE_LOW - find any MEASUREMENT records that have VALUE_AS_NUMBER with non-null value < plausible low value\r\n\r\nParameters used in this template:\r\ncdmDatabaseSchema = cdm_ibm_mdcd_v993.dbo\r\nconceptId =  3027597\r\nunitConceptId = 8753\r\nplausibleValueLow =      4.200\r\n\r\n**********/\r\n\r\n\r\nSELECT num_violated_rows, CASE WHEN denominator.num_rows = 0 THEN 0 ELSE 1.0*num_violated_rows/denominator.num_rows END  AS pct_violated_rows, \r\n  denominator.num_rows as num_denominator_rows\r\nFROM\r\n(\r\n\tSELECT COUNT_BIG(*) AS num_violated_rows\r\n\tFROM\r\n\t(\r\n\t\tSELECT m.* \r\n\t\tFROM cdm_ibm_mdcd_v993.dbo.measurement m\r\n\t\t\r\n\t\tWHERE m.measurement_concept_id =  3027597\r\n\t\tAND m.unit_concept_id = 8753\r\n\t\tAND m.value_as_number IS NOT NULL\r\n\t\tAND m.value_as_number <      4.200\r\n\t) violated_rows\r\n) violated_row_count,\r\n( \r\n\tSELECT COUNT_BIG(*) AS num_rows\r\n\tFROM cdm_ibm_mdcd_v993.dbo.measurement m\r\n\t\r\n\tWHERE measurement_concept_id =  3027597\r\n\tAND unit_concept_id = 8753\r\n\tAND value_as_number IS NOT NULL\r\n) denominator\r\n;","CHECK_NAME":"plausibleValueLow","CHECK_LEVEL":"CONCEPT","CHECK_DESCRIPTION":"For the combination of CONCEPT_ID  3027597 (Bilirubin.direct [Mass/volume] in Serum or Plasma) and UNIT_CONCEPT_ID 8753 (millimole per liter), the number and percent of records that have a value less than      4.200.","CDM_TABLE_NAME":"MEASUREMENT","CDM_FIELD_NAME":"MEASUREMENT_CONCEPT_ID","CONCEPT_ID":" 3027597","UNIT_CONCEPT_ID":"8753","SQL_FILE":"concept_plausible_value_low.sql","CATEGORY":"Plausibility","SUBCATEGORY":"Atemporal","CONTEXT":"Verification","checkId":1813,"FAILED":0,"THRESHOLD_VALUE":5,"_row":"18.688"},{"NUM_VIOLATED_ROWS":0,"PCT_VIOLATED_ROWS":0,"NUM_DENOMINATOR_ROWS":0,"EXECUTION_TIME":"4.997867 secs","QUERY_TEXT":"\r\n/*********\r\nCONCEPT LEVEL check:\r\nPLAUSIBLE_VALUE_LOW - find any MEASUREMENT records that have VALUE_AS_NUMBER with non-null value < plausible low value\r\n\r\nParameters used in this template:\r\ncdmDatabaseSchema = cdm_ibm_mdcd_v993.dbo\r\nconceptId =  3027597\r\nunitConceptId = 8840\r\nplausibleValueLow =      1.000\r\n\r\n**********/\r\n\r\n\r\nSELECT num_violated_rows, CASE WHEN denominator.num_rows = 0 THEN 0 ELSE 1.0*num_violated_rows/denominator.num_rows END  AS pct_violated_rows, \r\n  denominator.num_rows as num_denominator_rows\r\nFROM\r\n(\r\n\tSELECT COUNT_BIG(*) AS num_violated_rows\r\n\tFROM\r\n\t(\r\n\t\tSELECT m.* \r\n\t\tFROM cdm_ibm_mdcd_v993.dbo.measurement m\r\n\t\t\r\n\t\tWHERE m.measurement_concept_id =  3027597\r\n\t\tAND m.unit_concept_id = 8840\r\n\t\tAND m.value_as_number IS NOT NULL\r\n\t\tAND m.value_as_number <      1.000\r\n\t) violated_rows\r\n) violated_row_count,\r\n( \r\n\tSELECT COUNT_BIG(*) AS num_rows\r\n\tFROM cdm_ibm_mdcd_v993.dbo.measurement m\r\n\t\r\n\tWHERE measurement_concept_id =  3027597\r\n\tAND unit_concept_id = 8840\r\n\tAND value_as_number IS NOT NULL\r\n) denominator\r\n;","CHECK_NAME":"plausibleValueLow","CHECK_LEVEL":"CONCEPT","CHECK_DESCRIPTION":"For the combination of CONCEPT_ID  3027597 (Bilirubin.direct [Mass/volume] in Serum or Plasma) and UNIT_CONCEPT_ID 8840 (milligram per deciliter), the number and percent of records that have a value less than      1.000.","CDM_TABLE_NAME":"MEASUREMENT","CDM_FIELD_NAME":"MEASUREMENT_CONCEPT_ID","CONCEPT_ID":" 3027597","UNIT_CONCEPT_ID":"8840","SQL_FILE":"concept_plausible_value_low.sql","CATEGORY":"Plausibility","SUBCATEGORY":"Atemporal","CONTEXT":"Verification","checkId":1814,"FAILED":0,"THRESHOLD_VALUE":5,"_row":"18.689"},{"NUM_VIOLATED_ROWS":0,"PCT_VIOLATED_ROWS":0,"NUM_DENOMINATOR_ROWS":0,"EXECUTION_TIME":"0.936976 secs","QUERY_TEXT":"\r\n/*********\r\nCONCEPT LEVEL check:\r\nPLAUSIBLE_VALUE_LOW - find any MEASUREMENT records that have VALUE_AS_NUMBER with non-null value < plausible low value\r\n\r\nParameters used in this template:\r\ncdmDatabaseSchema = cdm_ibm_mdcd_v993.dbo\r\nconceptId =  3027651\r\nunitConceptId = 8647\r\nplausibleValueLow =      7.000\r\n\r\n**********/\r\n\r\n\r\nSELECT num_violated_rows, CASE WHEN denominator.num_rows = 0 THEN 0 ELSE 1.0*num_violated_rows/denominator.num_rows END  AS pct_violated_rows, \r\n  denominator.num_rows as num_denominator_rows\r\nFROM\r\n(\r\n\tSELECT COUNT_BIG(*) AS num_violated_rows\r\n\tFROM\r\n\t(\r\n\t\tSELECT m.* \r\n\t\tFROM cdm_ibm_mdcd_v993.dbo.measurement m\r\n\t\t\r\n\t\tWHERE m.measurement_concept_id =  3027651\r\n\t\tAND m.unit_concept_id = 8647\r\n\t\tAND m.value_as_number IS NOT NULL\r\n\t\tAND m.value_as_number <      7.000\r\n\t) violated_rows\r\n) violated_row_count,\r\n( \r\n\tSELECT COUNT_BIG(*) AS num_rows\r\n\tFROM cdm_ibm_mdcd_v993.dbo.measurement m\r\n\t\r\n\tWHERE measurement_concept_id =  3027651\r\n\tAND unit_concept_id = 8647\r\n\tAND value_as_number IS NOT NULL\r\n) denominator\r\n;","CHECK_NAME":"plausibleValueLow","CHECK_LEVEL":"CONCEPT","CHECK_DESCRIPTION":"For the combination of CONCEPT_ID  3027651 (Basophils [#/volume] in Blood by Manual count) and UNIT_CONCEPT_ID 8647 (per microliter), the number and percent of records that have a value less than      7.000.","CDM_TABLE_NAME":"MEASUREMENT","CDM_FIELD_NAME":"MEASUREMENT_CONCEPT_ID","CONCEPT_ID":" 3027651","UNIT_CONCEPT_ID":"8647","SQL_FILE":"concept_plausible_value_low.sql","CATEGORY":"Plausibility","SUBCATEGORY":"Atemporal","CONTEXT":"Verification","checkId":1815,"FAILED":0,"THRESHOLD_VALUE":5,"_row":"18.690"},{"NUM_VIOLATED_ROWS":0,"PCT_VIOLATED_ROWS":0,"NUM_DENOMINATOR_ROWS":0,"EXECUTION_TIME":"0.684984 secs","QUERY_TEXT":"\r\n/*********\r\nCONCEPT LEVEL check:\r\nPLAUSIBLE_VALUE_LOW - find any MEASUREMENT records that have VALUE_AS_NUMBER with non-null value < plausible low value\r\n\r\nParameters used in this template:\r\ncdmDatabaseSchema = cdm_ibm_mdcd_v993.dbo\r\nconceptId =  3027651\r\nunitConceptId = 8848\r\nplausibleValueLow =      0.010\r\n\r\n**********/\r\n\r\n\r\nSELECT num_violated_rows, CASE WHEN denominator.num_rows = 0 THEN 0 ELSE 1.0*num_violated_rows/denominator.num_rows END  AS pct_violated_rows, \r\n  denominator.num_rows as num_denominator_rows\r\nFROM\r\n(\r\n\tSELECT COUNT_BIG(*) AS num_violated_rows\r\n\tFROM\r\n\t(\r\n\t\tSELECT m.* \r\n\t\tFROM cdm_ibm_mdcd_v993.dbo.measurement m\r\n\t\t\r\n\t\tWHERE m.measurement_concept_id =  3027651\r\n\t\tAND m.unit_concept_id = 8848\r\n\t\tAND m.value_as_number IS NOT NULL\r\n\t\tAND m.value_as_number <      0.010\r\n\t) violated_rows\r\n) violated_row_count,\r\n( \r\n\tSELECT COUNT_BIG(*) AS num_rows\r\n\tFROM cdm_ibm_mdcd_v993.dbo.measurement m\r\n\t\r\n\tWHERE measurement_concept_id =  3027651\r\n\tAND unit_concept_id = 8848\r\n\tAND value_as_number IS NOT NULL\r\n) denominator\r\n;","CHECK_NAME":"plausibleValueLow","CHECK_LEVEL":"CONCEPT","CHECK_DESCRIPTION":"For the combination of CONCEPT_ID  3027651 (Basophils [#/volume] in Blood by Manual count) and UNIT_CONCEPT_ID 8848 (thousand per microliter), the number and percent of records that have a value less than      0.010.","CDM_TABLE_NAME":"MEASUREMENT","CDM_FIELD_NAME":"MEASUREMENT_CONCEPT_ID","CONCEPT_ID":" 3027651","UNIT_CONCEPT_ID":"8848","SQL_FILE":"concept_plausible_value_low.sql","CATEGORY":"Plausibility","SUBCATEGORY":"Atemporal","CONTEXT":"Verification","checkId":1816,"FAILED":0,"THRESHOLD_VALUE":5,"_row":"18.691"},{"NUM_VIOLATED_ROWS":0,"PCT_VIOLATED_ROWS":0,"NUM_DENOMINATOR_ROWS":0,"EXECUTION_TIME":"0.572985 secs","QUERY_TEXT":"\r\n/*********\r\nCONCEPT LEVEL check:\r\nPLAUSIBLE_VALUE_LOW - find any MEASUREMENT records that have VALUE_AS_NUMBER with non-null value < plausible low value\r\n\r\nParameters used in this template:\r\ncdmDatabaseSchema = cdm_ibm_mdcd_v993.dbo\r\nconceptId =  3027651\r\nunitConceptId = 8961\r\nplausibleValueLow =      0.010\r\n\r\n**********/\r\n\r\n\r\nSELECT num_violated_rows, CASE WHEN denominator.num_rows = 0 THEN 0 ELSE 1.0*num_violated_rows/denominator.num_rows END  AS pct_violated_rows, \r\n  denominator.num_rows as num_denominator_rows\r\nFROM\r\n(\r\n\tSELECT COUNT_BIG(*) AS num_violated_rows\r\n\tFROM\r\n\t(\r\n\t\tSELECT m.* \r\n\t\tFROM cdm_ibm_mdcd_v993.dbo.measurement m\r\n\t\t\r\n\t\tWHERE m.measurement_concept_id =  3027651\r\n\t\tAND m.unit_concept_id = 8961\r\n\t\tAND m.value_as_number IS NOT NULL\r\n\t\tAND m.value_as_number <      0.010\r\n\t) violated_rows\r\n) violated_row_count,\r\n( \r\n\tSELECT COUNT_BIG(*) AS num_rows\r\n\tFROM cdm_ibm_mdcd_v993.dbo.measurement m\r\n\t\r\n\tWHERE measurement_concept_id =  3027651\r\n\tAND unit_concept_id = 8961\r\n\tAND value_as_number IS NOT NULL\r\n) denominator\r\n;","CHECK_NAME":"plausibleValueLow","CHECK_LEVEL":"CONCEPT","CHECK_DESCRIPTION":"For the combination of CONCEPT_ID  3027651 (Basophils [#/volume] in Blood by Manual count) and UNIT_CONCEPT_ID 8961 (thousand per cubic millimeter), the number and percent of records that have a value less than      0.010.","CDM_TABLE_NAME":"MEASUREMENT","CDM_FIELD_NAME":"MEASUREMENT_CONCEPT_ID","CONCEPT_ID":" 3027651","UNIT_CONCEPT_ID":"8961","SQL_FILE":"concept_plausible_value_low.sql","CATEGORY":"Plausibility","SUBCATEGORY":"Atemporal","CONTEXT":"Verification","checkId":1817,"FAILED":0,"THRESHOLD_VALUE":5,"_row":"18.692"},{"NUM_VIOLATED_ROWS":0,"PCT_VIOLATED_ROWS":0,"NUM_DENOMINATOR_ROWS":0,"EXECUTION_TIME":"0.673977 secs","QUERY_TEXT":"\r\n/*********\r\nCONCEPT LEVEL check:\r\nPLAUSIBLE_VALUE_LOW - find any MEASUREMENT records that have VALUE_AS_NUMBER with non-null value < plausible low value\r\n\r\nParameters used in this template:\r\ncdmDatabaseSchema = cdm_ibm_mdcd_v993.dbo\r\nconceptId =  3027801\r\nunitConceptId = 8876\r\nplausibleValueLow =     30.000\r\n\r\n**********/\r\n\r\n\r\nSELECT num_violated_rows, CASE WHEN denominator.num_rows = 0 THEN 0 ELSE 1.0*num_violated_rows/denominator.num_rows END  AS pct_violated_rows, \r\n  denominator.num_rows as num_denominator_rows\r\nFROM\r\n(\r\n\tSELECT COUNT_BIG(*) AS num_violated_rows\r\n\tFROM\r\n\t(\r\n\t\tSELECT m.* \r\n\t\tFROM cdm_ibm_mdcd_v993.dbo.measurement m\r\n\t\t\r\n\t\tWHERE m.measurement_concept_id =  3027801\r\n\t\tAND m.unit_concept_id = 8876\r\n\t\tAND m.value_as_number IS NOT NULL\r\n\t\tAND m.value_as_number <     30.000\r\n\t) violated_rows\r\n) violated_row_count,\r\n( \r\n\tSELECT COUNT_BIG(*) AS num_rows\r\n\tFROM cdm_ibm_mdcd_v993.dbo.measurement m\r\n\t\r\n\tWHERE measurement_concept_id =  3027801\r\n\tAND unit_concept_id = 8876\r\n\tAND value_as_number IS NOT NULL\r\n) denominator\r\n;","CHECK_NAME":"plausibleValueLow","CHECK_LEVEL":"CONCEPT","CHECK_DESCRIPTION":"For the combination of CONCEPT_ID  3027801 (Oxygen [Partial pressure] in Arterial blood) and UNIT_CONCEPT_ID 8876 (millimeter mercury column), the number and percent of records that have a value less than     30.000.","CDM_TABLE_NAME":"MEASUREMENT","CDM_FIELD_NAME":"MEASUREMENT_CONCEPT_ID","CONCEPT_ID":" 3027801","UNIT_CONCEPT_ID":"8876","SQL_FILE":"concept_plausible_value_low.sql","CATEGORY":"Plausibility","SUBCATEGORY":"Atemporal","CONTEXT":"Verification","checkId":1818,"FAILED":0,"THRESHOLD_VALUE":5,"_row":"18.693"},{"NUM_VIOLATED_ROWS":0,"PCT_VIOLATED_ROWS":0,"NUM_DENOMINATOR_ROWS":0,"EXECUTION_TIME":"0.569991 secs","QUERY_TEXT":"\r\n/*********\r\nCONCEPT LEVEL check:\r\nPLAUSIBLE_VALUE_LOW - find any MEASUREMENT records that have VALUE_AS_NUMBER with non-null value < plausible low value\r\n\r\nParameters used in this template:\r\ncdmDatabaseSchema = cdm_ibm_mdcd_v993.dbo\r\nconceptId =  3027939\r\nunitConceptId = 8523\r\nplausibleValueLow =      1.000\r\n\r\n**********/\r\n\r\n\r\nSELECT num_violated_rows, CASE WHEN denominator.num_rows = 0 THEN 0 ELSE 1.0*num_violated_rows/denominator.num_rows END  AS pct_violated_rows, \r\n  denominator.num_rows as num_denominator_rows\r\nFROM\r\n(\r\n\tSELECT COUNT_BIG(*) AS num_violated_rows\r\n\tFROM\r\n\t(\r\n\t\tSELECT m.* \r\n\t\tFROM cdm_ibm_mdcd_v993.dbo.measurement m\r\n\t\t\r\n\t\tWHERE m.measurement_concept_id =  3027939\r\n\t\tAND m.unit_concept_id = 8523\r\n\t\tAND m.value_as_number IS NOT NULL\r\n\t\tAND m.value_as_number <      1.000\r\n\t) violated_rows\r\n) violated_row_count,\r\n( \r\n\tSELECT COUNT_BIG(*) AS num_rows\r\n\tFROM cdm_ibm_mdcd_v993.dbo.measurement m\r\n\t\r\n\tWHERE measurement_concept_id =  3027939\r\n\tAND unit_concept_id = 8523\r\n\tAND value_as_number IS NOT NULL\r\n) denominator\r\n;","CHECK_NAME":"plausibleValueLow","CHECK_LEVEL":"CONCEPT","CHECK_DESCRIPTION":"For the combination of CONCEPT_ID  3027939 (Cholesterol in HDL/Cholesterol in LDL [Mass Ratio] in Serum or Plasma) and UNIT_CONCEPT_ID 8523 (ratio), the number and percent of records that have a value less than      1.000.","CDM_TABLE_NAME":"MEASUREMENT","CDM_FIELD_NAME":"MEASUREMENT_CONCEPT_ID","CONCEPT_ID":" 3027939","UNIT_CONCEPT_ID":"8523","SQL_FILE":"concept_plausible_value_low.sql","CATEGORY":"Plausibility","SUBCATEGORY":"Atemporal","CONTEXT":"Verification","checkId":1819,"FAILED":0,"THRESHOLD_VALUE":5,"_row":"18.694"},{"NUM_VIOLATED_ROWS":0,"PCT_VIOLATED_ROWS":0,"NUM_DENOMINATOR_ROWS":0,"EXECUTION_TIME":"0.566972 secs","QUERY_TEXT":"\r\n/*********\r\nCONCEPT LEVEL check:\r\nPLAUSIBLE_VALUE_LOW - find any MEASUREMENT records that have VALUE_AS_NUMBER with non-null value < plausible low value\r\n\r\nParameters used in this template:\r\ncdmDatabaseSchema = cdm_ibm_mdcd_v993.dbo\r\nconceptId =  3027970\r\nunitConceptId = 8636\r\nplausibleValueLow =      2.000\r\n\r\n**********/\r\n\r\n\r\nSELECT num_violated_rows, CASE WHEN denominator.num_rows = 0 THEN 0 ELSE 1.0*num_violated_rows/denominator.num_rows END  AS pct_violated_rows, \r\n  denominator.num_rows as num_denominator_rows\r\nFROM\r\n(\r\n\tSELECT COUNT_BIG(*) AS num_violated_rows\r\n\tFROM\r\n\t(\r\n\t\tSELECT m.* \r\n\t\tFROM cdm_ibm_mdcd_v993.dbo.measurement m\r\n\t\t\r\n\t\tWHERE m.measurement_concept_id =  3027970\r\n\t\tAND m.unit_concept_id = 8636\r\n\t\tAND m.value_as_number IS NOT NULL\r\n\t\tAND m.value_as_number <      2.000\r\n\t) violated_rows\r\n) violated_row_count,\r\n( \r\n\tSELECT COUNT_BIG(*) AS num_rows\r\n\tFROM cdm_ibm_mdcd_v993.dbo.measurement m\r\n\t\r\n\tWHERE measurement_concept_id =  3027970\r\n\tAND unit_concept_id = 8636\r\n\tAND value_as_number IS NOT NULL\r\n) denominator\r\n;","CHECK_NAME":"plausibleValueLow","CHECK_LEVEL":"CONCEPT","CHECK_DESCRIPTION":"For the combination of CONCEPT_ID  3027970 (Globulin [Mass/volume] in Serum by calculation) and UNIT_CONCEPT_ID 8636 (gram per liter), the number and percent of records that have a value less than      2.000.","CDM_TABLE_NAME":"MEASUREMENT","CDM_FIELD_NAME":"MEASUREMENT_CONCEPT_ID","CONCEPT_ID":" 3027970","UNIT_CONCEPT_ID":"8636","SQL_FILE":"concept_plausible_value_low.sql","CATEGORY":"Plausibility","SUBCATEGORY":"Atemporal","CONTEXT":"Verification","checkId":1820,"FAILED":0,"THRESHOLD_VALUE":5,"_row":"18.695"},{"NUM_VIOLATED_ROWS":0,"PCT_VIOLATED_ROWS":0,"NUM_DENOMINATOR_ROWS":0,"EXECUTION_TIME":"0.523938 secs","QUERY_TEXT":"\r\n/*********\r\nCONCEPT LEVEL check:\r\nPLAUSIBLE_VALUE_LOW - find any MEASUREMENT records that have VALUE_AS_NUMBER with non-null value < plausible low value\r\n\r\nParameters used in this template:\r\ncdmDatabaseSchema = cdm_ibm_mdcd_v993.dbo\r\nconceptId =  3027970\r\nunitConceptId = 8713\r\nplausibleValueLow =      2.000\r\n\r\n**********/\r\n\r\n\r\nSELECT num_violated_rows, CASE WHEN denominator.num_rows = 0 THEN 0 ELSE 1.0*num_violated_rows/denominator.num_rows END  AS pct_violated_rows, \r\n  denominator.num_rows as num_denominator_rows\r\nFROM\r\n(\r\n\tSELECT COUNT_BIG(*) AS num_violated_rows\r\n\tFROM\r\n\t(\r\n\t\tSELECT m.* \r\n\t\tFROM cdm_ibm_mdcd_v993.dbo.measurement m\r\n\t\t\r\n\t\tWHERE m.measurement_concept_id =  3027970\r\n\t\tAND m.unit_concept_id = 8713\r\n\t\tAND m.value_as_number IS NOT NULL\r\n\t\tAND m.value_as_number <      2.000\r\n\t) violated_rows\r\n) violated_row_count,\r\n( \r\n\tSELECT COUNT_BIG(*) AS num_rows\r\n\tFROM cdm_ibm_mdcd_v993.dbo.measurement m\r\n\t\r\n\tWHERE measurement_concept_id =  3027970\r\n\tAND unit_concept_id = 8713\r\n\tAND value_as_number IS NOT NULL\r\n) denominator\r\n;","CHECK_NAME":"plausibleValueLow","CHECK_LEVEL":"CONCEPT","CHECK_DESCRIPTION":"For the combination of CONCEPT_ID  3027970 (Globulin [Mass/volume] in Serum by calculation) and UNIT_CONCEPT_ID 8713 (gram per deciliter), the number and percent of records that have a value less than      2.000.","CDM_TABLE_NAME":"MEASUREMENT","CDM_FIELD_NAME":"MEASUREMENT_CONCEPT_ID","CONCEPT_ID":" 3027970","UNIT_CONCEPT_ID":"8713","SQL_FILE":"concept_plausible_value_low.sql","CATEGORY":"Plausibility","SUBCATEGORY":"Atemporal","CONTEXT":"Verification","checkId":1821,"FAILED":0,"THRESHOLD_VALUE":5,"_row":"18.696"},{"NUM_VIOLATED_ROWS":0,"PCT_VIOLATED_ROWS":0,"NUM_DENOMINATOR_ROWS":0,"EXECUTION_TIME":"0.513995 secs","QUERY_TEXT":"\r\n/*********\r\nCONCEPT LEVEL check:\r\nPLAUSIBLE_VALUE_LOW - find any MEASUREMENT records that have VALUE_AS_NUMBER with non-null value < plausible low value\r\n\r\nParameters used in this template:\r\ncdmDatabaseSchema = cdm_ibm_mdcd_v993.dbo\r\nconceptId =  3028108\r\nunitConceptId = 8554\r\nplausibleValueLow =     25.000\r\n\r\n**********/\r\n\r\n\r\nSELECT num_violated_rows, CASE WHEN denominator.num_rows = 0 THEN 0 ELSE 1.0*num_violated_rows/denominator.num_rows END  AS pct_violated_rows, \r\n  denominator.num_rows as num_denominator_rows\r\nFROM\r\n(\r\n\tSELECT COUNT_BIG(*) AS num_violated_rows\r\n\tFROM\r\n\t(\r\n\t\tSELECT m.* \r\n\t\tFROM cdm_ibm_mdcd_v993.dbo.measurement m\r\n\t\t\r\n\t\tWHERE m.measurement_concept_id =  3028108\r\n\t\tAND m.unit_concept_id = 8554\r\n\t\tAND m.value_as_number IS NOT NULL\r\n\t\tAND m.value_as_number <     25.000\r\n\t) violated_rows\r\n) violated_row_count,\r\n( \r\n\tSELECT COUNT_BIG(*) AS num_rows\r\n\tFROM cdm_ibm_mdcd_v993.dbo.measurement m\r\n\t\r\n\tWHERE measurement_concept_id =  3028108\r\n\tAND unit_concept_id = 8554\r\n\tAND value_as_number IS NOT NULL\r\n) denominator\r\n;","CHECK_NAME":"plausibleValueLow","CHECK_LEVEL":"CONCEPT","CHECK_DESCRIPTION":"For the combination of CONCEPT_ID  3028108 (Segmented neutrophils/100 leukocytes in Blood by Manual count) and UNIT_CONCEPT_ID 8554 (percent), the number and percent of records that have a value less than     25.000.","CDM_TABLE_NAME":"MEASUREMENT","CDM_FIELD_NAME":"MEASUREMENT_CONCEPT_ID","CONCEPT_ID":" 3028108","UNIT_CONCEPT_ID":"8554","SQL_FILE":"concept_plausible_value_low.sql","CATEGORY":"Plausibility","SUBCATEGORY":"Atemporal","CONTEXT":"Verification","checkId":1822,"FAILED":0,"THRESHOLD_VALUE":5,"_row":"18.697"},{"NUM_VIOLATED_ROWS":0,"PCT_VIOLATED_ROWS":0,"NUM_DENOMINATOR_ROWS":0,"EXECUTION_TIME":"2.326944 secs","QUERY_TEXT":"\r\n/*********\r\nCONCEPT LEVEL check:\r\nPLAUSIBLE_VALUE_LOW - find any MEASUREMENT records that have VALUE_AS_NUMBER with non-null value < plausible low value\r\n\r\nParameters used in this template:\r\ncdmDatabaseSchema = cdm_ibm_mdcd_v993.dbo\r\nconceptId =  3028286\r\nunitConceptId = 8554\r\nplausibleValueLow =     10.000\r\n\r\n**********/\r\n\r\n\r\nSELECT num_violated_rows, CASE WHEN denominator.num_rows = 0 THEN 0 ELSE 1.0*num_violated_rows/denominator.num_rows END  AS pct_violated_rows, \r\n  denominator.num_rows as num_denominator_rows\r\nFROM\r\n(\r\n\tSELECT COUNT_BIG(*) AS num_violated_rows\r\n\tFROM\r\n\t(\r\n\t\tSELECT m.* \r\n\t\tFROM cdm_ibm_mdcd_v993.dbo.measurement m\r\n\t\t\r\n\t\tWHERE m.measurement_concept_id =  3028286\r\n\t\tAND m.unit_concept_id = 8554\r\n\t\tAND m.value_as_number IS NOT NULL\r\n\t\tAND m.value_as_number <     10.000\r\n\t) violated_rows\r\n) violated_row_count,\r\n( \r\n\tSELECT COUNT_BIG(*) AS num_rows\r\n\tFROM cdm_ibm_mdcd_v993.dbo.measurement m\r\n\t\r\n\tWHERE measurement_concept_id =  3028286\r\n\tAND unit_concept_id = 8554\r\n\tAND value_as_number IS NOT NULL\r\n) denominator\r\n;","CHECK_NAME":"plausibleValueLow","CHECK_LEVEL":"CONCEPT","CHECK_DESCRIPTION":"For the combination of CONCEPT_ID  3028286 (Albumin [Mass/volume] in Serum or Plasma by Electrophoresis) and UNIT_CONCEPT_ID 8554 (percent), the number and percent of records that have a value less than     10.000.","CDM_TABLE_NAME":"MEASUREMENT","CDM_FIELD_NAME":"MEASUREMENT_CONCEPT_ID","CONCEPT_ID":" 3028286","UNIT_CONCEPT_ID":"8554","SQL_FILE":"concept_plausible_value_low.sql","CATEGORY":"Plausibility","SUBCATEGORY":"Atemporal","CONTEXT":"Verification","checkId":1823,"FAILED":0,"THRESHOLD_VALUE":5,"_row":"18.698"},{"NUM_VIOLATED_ROWS":0,"PCT_VIOLATED_ROWS":0,"NUM_DENOMINATOR_ROWS":0,"EXECUTION_TIME":"0.556978 secs","QUERY_TEXT":"\r\n/*********\r\nCONCEPT LEVEL check:\r\nPLAUSIBLE_VALUE_LOW - find any MEASUREMENT records that have VALUE_AS_NUMBER with non-null value < plausible low value\r\n\r\nParameters used in this template:\r\ncdmDatabaseSchema = cdm_ibm_mdcd_v993.dbo\r\nconceptId =  3028286\r\nunitConceptId = 8636\r\nplausibleValueLow =      2.000\r\n\r\n**********/\r\n\r\n\r\nSELECT num_violated_rows, CASE WHEN denominator.num_rows = 0 THEN 0 ELSE 1.0*num_violated_rows/denominator.num_rows END  AS pct_violated_rows, \r\n  denominator.num_rows as num_denominator_rows\r\nFROM\r\n(\r\n\tSELECT COUNT_BIG(*) AS num_violated_rows\r\n\tFROM\r\n\t(\r\n\t\tSELECT m.* \r\n\t\tFROM cdm_ibm_mdcd_v993.dbo.measurement m\r\n\t\t\r\n\t\tWHERE m.measurement_concept_id =  3028286\r\n\t\tAND m.unit_concept_id = 8636\r\n\t\tAND m.value_as_number IS NOT NULL\r\n\t\tAND m.value_as_number <      2.000\r\n\t) violated_rows\r\n) violated_row_count,\r\n( \r\n\tSELECT COUNT_BIG(*) AS num_rows\r\n\tFROM cdm_ibm_mdcd_v993.dbo.measurement m\r\n\t\r\n\tWHERE measurement_concept_id =  3028286\r\n\tAND unit_concept_id = 8636\r\n\tAND value_as_number IS NOT NULL\r\n) denominator\r\n;","CHECK_NAME":"plausibleValueLow","CHECK_LEVEL":"CONCEPT","CHECK_DESCRIPTION":"For the combination of CONCEPT_ID  3028286 (Albumin [Mass/volume] in Serum or Plasma by Electrophoresis) and UNIT_CONCEPT_ID 8636 (gram per liter), the number and percent of records that have a value less than      2.000.","CDM_TABLE_NAME":"MEASUREMENT","CDM_FIELD_NAME":"MEASUREMENT_CONCEPT_ID","CONCEPT_ID":" 3028286","UNIT_CONCEPT_ID":"8636","SQL_FILE":"concept_plausible_value_low.sql","CATEGORY":"Plausibility","SUBCATEGORY":"Atemporal","CONTEXT":"Verification","checkId":1824,"FAILED":0,"THRESHOLD_VALUE":5,"_row":"18.699"},{"NUM_VIOLATED_ROWS":0,"PCT_VIOLATED_ROWS":0,"NUM_DENOMINATOR_ROWS":0,"EXECUTION_TIME":"1.316965 secs","QUERY_TEXT":"\r\n/*********\r\nCONCEPT LEVEL check:\r\nPLAUSIBLE_VALUE_LOW - find any MEASUREMENT records that have VALUE_AS_NUMBER with non-null value < plausible low value\r\n\r\nParameters used in this template:\r\ncdmDatabaseSchema = cdm_ibm_mdcd_v993.dbo\r\nconceptId =  3028286\r\nunitConceptId = 8713\r\nplausibleValueLow =      2.000\r\n\r\n**********/\r\n\r\n\r\nSELECT num_violated_rows, CASE WHEN denominator.num_rows = 0 THEN 0 ELSE 1.0*num_violated_rows/denominator.num_rows END  AS pct_violated_rows, \r\n  denominator.num_rows as num_denominator_rows\r\nFROM\r\n(\r\n\tSELECT COUNT_BIG(*) AS num_violated_rows\r\n\tFROM\r\n\t(\r\n\t\tSELECT m.* \r\n\t\tFROM cdm_ibm_mdcd_v993.dbo.measurement m\r\n\t\t\r\n\t\tWHERE m.measurement_concept_id =  3028286\r\n\t\tAND m.unit_concept_id = 8713\r\n\t\tAND m.value_as_number IS NOT NULL\r\n\t\tAND m.value_as_number <      2.000\r\n\t) violated_rows\r\n) violated_row_count,\r\n( \r\n\tSELECT COUNT_BIG(*) AS num_rows\r\n\tFROM cdm_ibm_mdcd_v993.dbo.measurement m\r\n\t\r\n\tWHERE measurement_concept_id =  3028286\r\n\tAND unit_concept_id = 8713\r\n\tAND value_as_number IS NOT NULL\r\n) denominator\r\n;","CHECK_NAME":"plausibleValueLow","CHECK_LEVEL":"CONCEPT","CHECK_DESCRIPTION":"For the combination of CONCEPT_ID  3028286 (Albumin [Mass/volume] in Serum or Plasma by Electrophoresis) and UNIT_CONCEPT_ID 8713 (gram per deciliter), the number and percent of records that have a value less than      2.000.","CDM_TABLE_NAME":"MEASUREMENT","CDM_FIELD_NAME":"MEASUREMENT_CONCEPT_ID","CONCEPT_ID":" 3028286","UNIT_CONCEPT_ID":"8713","SQL_FILE":"concept_plausible_value_low.sql","CATEGORY":"Plausibility","SUBCATEGORY":"Atemporal","CONTEXT":"Verification","checkId":1825,"FAILED":0,"THRESHOLD_VALUE":5,"_row":"18.700"},{"NUM_VIOLATED_ROWS":0,"PCT_VIOLATED_ROWS":0,"NUM_DENOMINATOR_ROWS":0,"EXECUTION_TIME":"1.339943 secs","QUERY_TEXT":"\r\n/*********\r\nCONCEPT LEVEL check:\r\nPLAUSIBLE_VALUE_LOW - find any MEASUREMENT records that have VALUE_AS_NUMBER with non-null value < plausible low value\r\n\r\nParameters used in this template:\r\ncdmDatabaseSchema = cdm_ibm_mdcd_v993.dbo\r\nconceptId =  3028286\r\nunitConceptId = 8751\r\nplausibleValueLow =      2.000\r\n\r\n**********/\r\n\r\n\r\nSELECT num_violated_rows, CASE WHEN denominator.num_rows = 0 THEN 0 ELSE 1.0*num_violated_rows/denominator.num_rows END  AS pct_violated_rows, \r\n  denominator.num_rows as num_denominator_rows\r\nFROM\r\n(\r\n\tSELECT COUNT_BIG(*) AS num_violated_rows\r\n\tFROM\r\n\t(\r\n\t\tSELECT m.* \r\n\t\tFROM cdm_ibm_mdcd_v993.dbo.measurement m\r\n\t\t\r\n\t\tWHERE m.measurement_concept_id =  3028286\r\n\t\tAND m.unit_concept_id = 8751\r\n\t\tAND m.value_as_number IS NOT NULL\r\n\t\tAND m.value_as_number <      2.000\r\n\t) violated_rows\r\n) violated_row_count,\r\n( \r\n\tSELECT COUNT_BIG(*) AS num_rows\r\n\tFROM cdm_ibm_mdcd_v993.dbo.measurement m\r\n\t\r\n\tWHERE measurement_concept_id =  3028286\r\n\tAND unit_concept_id = 8751\r\n\tAND value_as_number IS NOT NULL\r\n) denominator\r\n;","CHECK_NAME":"plausibleValueLow","CHECK_LEVEL":"CONCEPT","CHECK_DESCRIPTION":"For the combination of CONCEPT_ID  3028286 (Albumin [Mass/volume] in Serum or Plasma by Electrophoresis) and UNIT_CONCEPT_ID 8751 (milligram per liter), the number and percent of records that have a value less than      2.000.","CDM_TABLE_NAME":"MEASUREMENT","CDM_FIELD_NAME":"MEASUREMENT_CONCEPT_ID","CONCEPT_ID":" 3028286","UNIT_CONCEPT_ID":"8751","SQL_FILE":"concept_plausible_value_low.sql","CATEGORY":"Plausibility","SUBCATEGORY":"Atemporal","CONTEXT":"Verification","checkId":1826,"FAILED":0,"THRESHOLD_VALUE":5,"_row":"18.701"},{"NUM_VIOLATED_ROWS":0,"PCT_VIOLATED_ROWS":0,"NUM_DENOMINATOR_ROWS":0,"EXECUTION_TIME":"0.665984 secs","QUERY_TEXT":"\r\n/*********\r\nCONCEPT LEVEL check:\r\nPLAUSIBLE_VALUE_LOW - find any MEASUREMENT records that have VALUE_AS_NUMBER with non-null value < plausible low value\r\n\r\nParameters used in this template:\r\ncdmDatabaseSchema = cdm_ibm_mdcd_v993.dbo\r\nconceptId =  3028288\r\nunitConceptId = 8736\r\nplausibleValueLow =     35.000\r\n\r\n**********/\r\n\r\n\r\nSELECT num_violated_rows, CASE WHEN denominator.num_rows = 0 THEN 0 ELSE 1.0*num_violated_rows/denominator.num_rows END  AS pct_violated_rows, \r\n  denominator.num_rows as num_denominator_rows\r\nFROM\r\n(\r\n\tSELECT COUNT_BIG(*) AS num_violated_rows\r\n\tFROM\r\n\t(\r\n\t\tSELECT m.* \r\n\t\tFROM cdm_ibm_mdcd_v993.dbo.measurement m\r\n\t\t\r\n\t\tWHERE m.measurement_concept_id =  3028288\r\n\t\tAND m.unit_concept_id = 8736\r\n\t\tAND m.value_as_number IS NOT NULL\r\n\t\tAND m.value_as_number <     35.000\r\n\t) violated_rows\r\n) violated_row_count,\r\n( \r\n\tSELECT COUNT_BIG(*) AS num_rows\r\n\tFROM cdm_ibm_mdcd_v993.dbo.measurement m\r\n\t\r\n\tWHERE measurement_concept_id =  3028288\r\n\tAND unit_concept_id = 8736\r\n\tAND value_as_number IS NOT NULL\r\n) denominator\r\n;","CHECK_NAME":"plausibleValueLow","CHECK_LEVEL":"CONCEPT","CHECK_DESCRIPTION":"For the combination of CONCEPT_ID  3028288 (Cholesterol in LDL [Mass/volume] in Serum or Plasma by calculation) and UNIT_CONCEPT_ID 8736 (nanomole per liter), the number and percent of records that have a value less than     35.000.","CDM_TABLE_NAME":"MEASUREMENT","CDM_FIELD_NAME":"MEASUREMENT_CONCEPT_ID","CONCEPT_ID":" 3028288","UNIT_CONCEPT_ID":"8736","SQL_FILE":"concept_plausible_value_low.sql","CATEGORY":"Plausibility","SUBCATEGORY":"Atemporal","CONTEXT":"Verification","checkId":1827,"FAILED":0,"THRESHOLD_VALUE":5,"_row":"18.702"},{"NUM_VIOLATED_ROWS":0,"PCT_VIOLATED_ROWS":0,"NUM_DENOMINATOR_ROWS":0,"EXECUTION_TIME":"0.815980 secs","QUERY_TEXT":"\r\n/*********\r\nCONCEPT LEVEL check:\r\nPLAUSIBLE_VALUE_LOW - find any MEASUREMENT records that have VALUE_AS_NUMBER with non-null value < plausible low value\r\n\r\nParameters used in this template:\r\ncdmDatabaseSchema = cdm_ibm_mdcd_v993.dbo\r\nconceptId =  3028288\r\nunitConceptId = 8817\r\nplausibleValueLow =     51.000\r\n\r\n**********/\r\n\r\n\r\nSELECT num_violated_rows, CASE WHEN denominator.num_rows = 0 THEN 0 ELSE 1.0*num_violated_rows/denominator.num_rows END  AS pct_violated_rows, \r\n  denominator.num_rows as num_denominator_rows\r\nFROM\r\n(\r\n\tSELECT COUNT_BIG(*) AS num_violated_rows\r\n\tFROM\r\n\t(\r\n\t\tSELECT m.* \r\n\t\tFROM cdm_ibm_mdcd_v993.dbo.measurement m\r\n\t\t\r\n\t\tWHERE m.measurement_concept_id =  3028288\r\n\t\tAND m.unit_concept_id = 8817\r\n\t\tAND m.value_as_number IS NOT NULL\r\n\t\tAND m.value_as_number <     51.000\r\n\t) violated_rows\r\n) violated_row_count,\r\n( \r\n\tSELECT COUNT_BIG(*) AS num_rows\r\n\tFROM cdm_ibm_mdcd_v993.dbo.measurement m\r\n\t\r\n\tWHERE measurement_concept_id =  3028288\r\n\tAND unit_concept_id = 8817\r\n\tAND value_as_number IS NOT NULL\r\n) denominator\r\n;","CHECK_NAME":"plausibleValueLow","CHECK_LEVEL":"CONCEPT","CHECK_DESCRIPTION":"For the combination of CONCEPT_ID  3028288 (Cholesterol in LDL [Mass/volume] in Serum or Plasma by calculation) and UNIT_CONCEPT_ID 8817 (nanogram per deciliter), the number and percent of records that have a value less than     51.000.","CDM_TABLE_NAME":"MEASUREMENT","CDM_FIELD_NAME":"MEASUREMENT_CONCEPT_ID","CONCEPT_ID":" 3028288","UNIT_CONCEPT_ID":"8817","SQL_FILE":"concept_plausible_value_low.sql","CATEGORY":"Plausibility","SUBCATEGORY":"Atemporal","CONTEXT":"Verification","checkId":1828,"FAILED":0,"THRESHOLD_VALUE":5,"_row":"18.703"},{"NUM_VIOLATED_ROWS":0,"PCT_VIOLATED_ROWS":0,"NUM_DENOMINATOR_ROWS":0,"EXECUTION_TIME":"0.880955 secs","QUERY_TEXT":"\r\n/*********\r\nCONCEPT LEVEL check:\r\nPLAUSIBLE_VALUE_LOW - find any MEASUREMENT records that have VALUE_AS_NUMBER with non-null value < plausible low value\r\n\r\nParameters used in this template:\r\ncdmDatabaseSchema = cdm_ibm_mdcd_v993.dbo\r\nconceptId =  3028288\r\nunitConceptId = 8840\r\nplausibleValueLow =     45.000\r\n\r\n**********/\r\n\r\n\r\nSELECT num_violated_rows, CASE WHEN denominator.num_rows = 0 THEN 0 ELSE 1.0*num_violated_rows/denominator.num_rows END  AS pct_violated_rows, \r\n  denominator.num_rows as num_denominator_rows\r\nFROM\r\n(\r\n\tSELECT COUNT_BIG(*) AS num_violated_rows\r\n\tFROM\r\n\t(\r\n\t\tSELECT m.* \r\n\t\tFROM cdm_ibm_mdcd_v993.dbo.measurement m\r\n\t\t\r\n\t\tWHERE m.measurement_concept_id =  3028288\r\n\t\tAND m.unit_concept_id = 8840\r\n\t\tAND m.value_as_number IS NOT NULL\r\n\t\tAND m.value_as_number <     45.000\r\n\t) violated_rows\r\n) violated_row_count,\r\n( \r\n\tSELECT COUNT_BIG(*) AS num_rows\r\n\tFROM cdm_ibm_mdcd_v993.dbo.measurement m\r\n\t\r\n\tWHERE measurement_concept_id =  3028288\r\n\tAND unit_concept_id = 8840\r\n\tAND value_as_number IS NOT NULL\r\n) denominator\r\n;","CHECK_NAME":"plausibleValueLow","CHECK_LEVEL":"CONCEPT","CHECK_DESCRIPTION":"For the combination of CONCEPT_ID  3028288 (Cholesterol in LDL [Mass/volume] in Serum or Plasma by calculation) and UNIT_CONCEPT_ID 8840 (milligram per deciliter), the number and percent of records that have a value less than     45.000.","CDM_TABLE_NAME":"MEASUREMENT","CDM_FIELD_NAME":"MEASUREMENT_CONCEPT_ID","CONCEPT_ID":" 3028288","UNIT_CONCEPT_ID":"8840","SQL_FILE":"concept_plausible_value_low.sql","CATEGORY":"Plausibility","SUBCATEGORY":"Atemporal","CONTEXT":"Verification","checkId":1829,"FAILED":0,"THRESHOLD_VALUE":5,"_row":"18.704"},{"NUM_VIOLATED_ROWS":0,"PCT_VIOLATED_ROWS":0,"NUM_DENOMINATOR_ROWS":0,"EXECUTION_TIME":"1.219969 secs","QUERY_TEXT":"\r\n/*********\r\nCONCEPT LEVEL check:\r\nPLAUSIBLE_VALUE_LOW - find any MEASUREMENT records that have VALUE_AS_NUMBER with non-null value < plausible low value\r\n\r\nParameters used in this template:\r\ncdmDatabaseSchema = cdm_ibm_mdcd_v993.dbo\r\nconceptId =  3028437\r\nunitConceptId = 8736\r\nplausibleValueLow =    864.000\r\n\r\n**********/\r\n\r\n\r\nSELECT num_violated_rows, CASE WHEN denominator.num_rows = 0 THEN 0 ELSE 1.0*num_violated_rows/denominator.num_rows END  AS pct_violated_rows, \r\n  denominator.num_rows as num_denominator_rows\r\nFROM\r\n(\r\n\tSELECT COUNT_BIG(*) AS num_violated_rows\r\n\tFROM\r\n\t(\r\n\t\tSELECT m.* \r\n\t\tFROM cdm_ibm_mdcd_v993.dbo.measurement m\r\n\t\t\r\n\t\tWHERE m.measurement_concept_id =  3028437\r\n\t\tAND m.unit_concept_id = 8736\r\n\t\tAND m.value_as_number IS NOT NULL\r\n\t\tAND m.value_as_number <    864.000\r\n\t) violated_rows\r\n) violated_row_count,\r\n( \r\n\tSELECT COUNT_BIG(*) AS num_rows\r\n\tFROM cdm_ibm_mdcd_v993.dbo.measurement m\r\n\t\r\n\tWHERE measurement_concept_id =  3028437\r\n\tAND unit_concept_id = 8736\r\n\tAND value_as_number IS NOT NULL\r\n) denominator\r\n;","CHECK_NAME":"plausibleValueLow","CHECK_LEVEL":"CONCEPT","CHECK_DESCRIPTION":"For the combination of CONCEPT_ID  3028437 (Cholesterol in LDL [Mass/volume] in Serum or Plasma) and UNIT_CONCEPT_ID 8736 (nanomole per liter), the number and percent of records that have a value less than    864.000.","CDM_TABLE_NAME":"MEASUREMENT","CDM_FIELD_NAME":"MEASUREMENT_CONCEPT_ID","CONCEPT_ID":" 3028437","UNIT_CONCEPT_ID":"8736","SQL_FILE":"concept_plausible_value_low.sql","CATEGORY":"Plausibility","SUBCATEGORY":"Atemporal","CONTEXT":"Verification","checkId":1830,"FAILED":0,"THRESHOLD_VALUE":5,"_row":"18.705"},{"NUM_VIOLATED_ROWS":0,"PCT_VIOLATED_ROWS":0,"NUM_DENOMINATOR_ROWS":0,"EXECUTION_TIME":"1.016974 secs","QUERY_TEXT":"\r\n/*********\r\nCONCEPT LEVEL check:\r\nPLAUSIBLE_VALUE_LOW - find any MEASUREMENT records that have VALUE_AS_NUMBER with non-null value < plausible low value\r\n\r\nParameters used in this template:\r\ncdmDatabaseSchema = cdm_ibm_mdcd_v993.dbo\r\nconceptId =  3028437\r\nunitConceptId = 8753\r\nplausibleValueLow =      1.000\r\n\r\n**********/\r\n\r\n\r\nSELECT num_violated_rows, CASE WHEN denominator.num_rows = 0 THEN 0 ELSE 1.0*num_violated_rows/denominator.num_rows END  AS pct_violated_rows, \r\n  denominator.num_rows as num_denominator_rows\r\nFROM\r\n(\r\n\tSELECT COUNT_BIG(*) AS num_violated_rows\r\n\tFROM\r\n\t(\r\n\t\tSELECT m.* \r\n\t\tFROM cdm_ibm_mdcd_v993.dbo.measurement m\r\n\t\t\r\n\t\tWHERE m.measurement_concept_id =  3028437\r\n\t\tAND m.unit_concept_id = 8753\r\n\t\tAND m.value_as_number IS NOT NULL\r\n\t\tAND m.value_as_number <      1.000\r\n\t) violated_rows\r\n) violated_row_count,\r\n( \r\n\tSELECT COUNT_BIG(*) AS num_rows\r\n\tFROM cdm_ibm_mdcd_v993.dbo.measurement m\r\n\t\r\n\tWHERE measurement_concept_id =  3028437\r\n\tAND unit_concept_id = 8753\r\n\tAND value_as_number IS NOT NULL\r\n) denominator\r\n;","CHECK_NAME":"plausibleValueLow","CHECK_LEVEL":"CONCEPT","CHECK_DESCRIPTION":"For the combination of CONCEPT_ID  3028437 (Cholesterol in LDL [Mass/volume] in Serum or Plasma) and UNIT_CONCEPT_ID 8753 (millimole per liter), the number and percent of records that have a value less than      1.000.","CDM_TABLE_NAME":"MEASUREMENT","CDM_FIELD_NAME":"MEASUREMENT_CONCEPT_ID","CONCEPT_ID":" 3028437","UNIT_CONCEPT_ID":"8753","SQL_FILE":"concept_plausible_value_low.sql","CATEGORY":"Plausibility","SUBCATEGORY":"Atemporal","CONTEXT":"Verification","checkId":1831,"FAILED":0,"THRESHOLD_VALUE":5,"_row":"18.706"},{"NUM_VIOLATED_ROWS":0,"PCT_VIOLATED_ROWS":0,"NUM_DENOMINATOR_ROWS":0,"EXECUTION_TIME":"0.578978 secs","QUERY_TEXT":"\r\n/*********\r\nCONCEPT LEVEL check:\r\nPLAUSIBLE_VALUE_LOW - find any MEASUREMENT records that have VALUE_AS_NUMBER with non-null value < plausible low value\r\n\r\nParameters used in this template:\r\ncdmDatabaseSchema = cdm_ibm_mdcd_v993.dbo\r\nconceptId =  3028437\r\nunitConceptId = 8840\r\nplausibleValueLow =     56.000\r\n\r\n**********/\r\n\r\n\r\nSELECT num_violated_rows, CASE WHEN denominator.num_rows = 0 THEN 0 ELSE 1.0*num_violated_rows/denominator.num_rows END  AS pct_violated_rows, \r\n  denominator.num_rows as num_denominator_rows\r\nFROM\r\n(\r\n\tSELECT COUNT_BIG(*) AS num_violated_rows\r\n\tFROM\r\n\t(\r\n\t\tSELECT m.* \r\n\t\tFROM cdm_ibm_mdcd_v993.dbo.measurement m\r\n\t\t\r\n\t\tWHERE m.measurement_concept_id =  3028437\r\n\t\tAND m.unit_concept_id = 8840\r\n\t\tAND m.value_as_number IS NOT NULL\r\n\t\tAND m.value_as_number <     56.000\r\n\t) violated_rows\r\n) violated_row_count,\r\n( \r\n\tSELECT COUNT_BIG(*) AS num_rows\r\n\tFROM cdm_ibm_mdcd_v993.dbo.measurement m\r\n\t\r\n\tWHERE measurement_concept_id =  3028437\r\n\tAND unit_concept_id = 8840\r\n\tAND value_as_number IS NOT NULL\r\n) denominator\r\n;","CHECK_NAME":"plausibleValueLow","CHECK_LEVEL":"CONCEPT","CHECK_DESCRIPTION":"For the combination of CONCEPT_ID  3028437 (Cholesterol in LDL [Mass/volume] in Serum or Plasma) and UNIT_CONCEPT_ID 8840 (milligram per deciliter), the number and percent of records that have a value less than     56.000.","CDM_TABLE_NAME":"MEASUREMENT","CDM_FIELD_NAME":"MEASUREMENT_CONCEPT_ID","CONCEPT_ID":" 3028437","UNIT_CONCEPT_ID":"8840","SQL_FILE":"concept_plausible_value_low.sql","CATEGORY":"Plausibility","SUBCATEGORY":"Atemporal","CONTEXT":"Verification","checkId":1832,"FAILED":0,"THRESHOLD_VALUE":5,"_row":"18.707"},{"NUM_VIOLATED_ROWS":0,"PCT_VIOLATED_ROWS":0,"NUM_DENOMINATOR_ROWS":0,"EXECUTION_TIME":"0.622976 secs","QUERY_TEXT":"\r\n/*********\r\nCONCEPT LEVEL check:\r\nPLAUSIBLE_VALUE_LOW - find any MEASUREMENT records that have VALUE_AS_NUMBER with non-null value < plausible low value\r\n\r\nParameters used in this template:\r\ncdmDatabaseSchema = cdm_ibm_mdcd_v993.dbo\r\nconceptId =  3028615\r\nunitConceptId = 8554\r\nplausibleValueLow =      0.000\r\n\r\n**********/\r\n\r\n\r\nSELECT num_violated_rows, CASE WHEN denominator.num_rows = 0 THEN 0 ELSE 1.0*num_violated_rows/denominator.num_rows END  AS pct_violated_rows, \r\n  denominator.num_rows as num_denominator_rows\r\nFROM\r\n(\r\n\tSELECT COUNT_BIG(*) AS num_violated_rows\r\n\tFROM\r\n\t(\r\n\t\tSELECT m.* \r\n\t\tFROM cdm_ibm_mdcd_v993.dbo.measurement m\r\n\t\t\r\n\t\tWHERE m.measurement_concept_id =  3028615\r\n\t\tAND m.unit_concept_id = 8554\r\n\t\tAND m.value_as_number IS NOT NULL\r\n\t\tAND m.value_as_number <      0.000\r\n\t) violated_rows\r\n) violated_row_count,\r\n( \r\n\tSELECT COUNT_BIG(*) AS num_rows\r\n\tFROM cdm_ibm_mdcd_v993.dbo.measurement m\r\n\t\r\n\tWHERE measurement_concept_id =  3028615\r\n\tAND unit_concept_id = 8554\r\n\tAND value_as_number IS NOT NULL\r\n) denominator\r\n;","CHECK_NAME":"plausibleValueLow","CHECK_LEVEL":"CONCEPT","CHECK_DESCRIPTION":"For the combination of CONCEPT_ID  3028615 (Eosinophils [#/volume] in Blood by Automated count) and UNIT_CONCEPT_ID 8554 (percent), the number and percent of records that have a value less than      0.000.","CDM_TABLE_NAME":"MEASUREMENT","CDM_FIELD_NAME":"MEASUREMENT_CONCEPT_ID","CONCEPT_ID":" 3028615","UNIT_CONCEPT_ID":"8554","SQL_FILE":"concept_plausible_value_low.sql","CATEGORY":"Plausibility","SUBCATEGORY":"Atemporal","CONTEXT":"Verification","checkId":1833,"FAILED":0,"THRESHOLD_VALUE":5,"_row":"18.708"},{"NUM_VIOLATED_ROWS":0,"PCT_VIOLATED_ROWS":0,"NUM_DENOMINATOR_ROWS":0,"EXECUTION_TIME":"0.587988 secs","QUERY_TEXT":"\r\n/*********\r\nCONCEPT LEVEL check:\r\nPLAUSIBLE_VALUE_LOW - find any MEASUREMENT records that have VALUE_AS_NUMBER with non-null value < plausible low value\r\n\r\nParameters used in this template:\r\ncdmDatabaseSchema = cdm_ibm_mdcd_v993.dbo\r\nconceptId =  3028615\r\nunitConceptId = 8647\r\nplausibleValueLow =      0.000\r\n\r\n**********/\r\n\r\n\r\nSELECT num_violated_rows, CASE WHEN denominator.num_rows = 0 THEN 0 ELSE 1.0*num_violated_rows/denominator.num_rows END  AS pct_violated_rows, \r\n  denominator.num_rows as num_denominator_rows\r\nFROM\r\n(\r\n\tSELECT COUNT_BIG(*) AS num_violated_rows\r\n\tFROM\r\n\t(\r\n\t\tSELECT m.* \r\n\t\tFROM cdm_ibm_mdcd_v993.dbo.measurement m\r\n\t\t\r\n\t\tWHERE m.measurement_concept_id =  3028615\r\n\t\tAND m.unit_concept_id = 8647\r\n\t\tAND m.value_as_number IS NOT NULL\r\n\t\tAND m.value_as_number <      0.000\r\n\t) violated_rows\r\n) violated_row_count,\r\n( \r\n\tSELECT COUNT_BIG(*) AS num_rows\r\n\tFROM cdm_ibm_mdcd_v993.dbo.measurement m\r\n\t\r\n\tWHERE measurement_concept_id =  3028615\r\n\tAND unit_concept_id = 8647\r\n\tAND value_as_number IS NOT NULL\r\n) denominator\r\n;","CHECK_NAME":"plausibleValueLow","CHECK_LEVEL":"CONCEPT","CHECK_DESCRIPTION":"For the combination of CONCEPT_ID  3028615 (Eosinophils [#/volume] in Blood by Automated count) and UNIT_CONCEPT_ID 8647 (per microliter), the number and percent of records that have a value less than      0.000.","CDM_TABLE_NAME":"MEASUREMENT","CDM_FIELD_NAME":"MEASUREMENT_CONCEPT_ID","CONCEPT_ID":" 3028615","UNIT_CONCEPT_ID":"8647","SQL_FILE":"concept_plausible_value_low.sql","CATEGORY":"Plausibility","SUBCATEGORY":"Atemporal","CONTEXT":"Verification","checkId":1834,"FAILED":0,"THRESHOLD_VALUE":5,"_row":"18.709"},{"NUM_VIOLATED_ROWS":0,"PCT_VIOLATED_ROWS":0,"NUM_DENOMINATOR_ROWS":0,"EXECUTION_TIME":"0.669974 secs","QUERY_TEXT":"\r\n/*********\r\nCONCEPT LEVEL check:\r\nPLAUSIBLE_VALUE_LOW - find any MEASUREMENT records that have VALUE_AS_NUMBER with non-null value < plausible low value\r\n\r\nParameters used in this template:\r\ncdmDatabaseSchema = cdm_ibm_mdcd_v993.dbo\r\nconceptId =  3028615\r\nunitConceptId = 8816\r\nplausibleValueLow =      0.000\r\n\r\n**********/\r\n\r\n\r\nSELECT num_violated_rows, CASE WHEN denominator.num_rows = 0 THEN 0 ELSE 1.0*num_violated_rows/denominator.num_rows END  AS pct_violated_rows, \r\n  denominator.num_rows as num_denominator_rows\r\nFROM\r\n(\r\n\tSELECT COUNT_BIG(*) AS num_violated_rows\r\n\tFROM\r\n\t(\r\n\t\tSELECT m.* \r\n\t\tFROM cdm_ibm_mdcd_v993.dbo.measurement m\r\n\t\t\r\n\t\tWHERE m.measurement_concept_id =  3028615\r\n\t\tAND m.unit_concept_id = 8816\r\n\t\tAND m.value_as_number IS NOT NULL\r\n\t\tAND m.value_as_number <      0.000\r\n\t) violated_rows\r\n) violated_row_count,\r\n( \r\n\tSELECT COUNT_BIG(*) AS num_rows\r\n\tFROM cdm_ibm_mdcd_v993.dbo.measurement m\r\n\t\r\n\tWHERE measurement_concept_id =  3028615\r\n\tAND unit_concept_id = 8816\r\n\tAND value_as_number IS NOT NULL\r\n) denominator\r\n;","CHECK_NAME":"plausibleValueLow","CHECK_LEVEL":"CONCEPT","CHECK_DESCRIPTION":"For the combination of CONCEPT_ID  3028615 (Eosinophils [#/volume] in Blood by Automated count) and UNIT_CONCEPT_ID 8816 (million per milliliter), the number and percent of records that have a value less than      0.000.","CDM_TABLE_NAME":"MEASUREMENT","CDM_FIELD_NAME":"MEASUREMENT_CONCEPT_ID","CONCEPT_ID":" 3028615","UNIT_CONCEPT_ID":"8816","SQL_FILE":"concept_plausible_value_low.sql","CATEGORY":"Plausibility","SUBCATEGORY":"Atemporal","CONTEXT":"Verification","checkId":1835,"FAILED":0,"THRESHOLD_VALUE":5,"_row":"18.710"},{"NUM_VIOLATED_ROWS":0,"PCT_VIOLATED_ROWS":0,"NUM_DENOMINATOR_ROWS":0,"EXECUTION_TIME":"0.646975 secs","QUERY_TEXT":"\r\n/*********\r\nCONCEPT LEVEL check:\r\nPLAUSIBLE_VALUE_LOW - find any MEASUREMENT records that have VALUE_AS_NUMBER with non-null value < plausible low value\r\n\r\nParameters used in this template:\r\ncdmDatabaseSchema = cdm_ibm_mdcd_v993.dbo\r\nconceptId =  3028615\r\nunitConceptId = 8848\r\nplausibleValueLow =      0.000\r\n\r\n**********/\r\n\r\n\r\nSELECT num_violated_rows, CASE WHEN denominator.num_rows = 0 THEN 0 ELSE 1.0*num_violated_rows/denominator.num_rows END  AS pct_violated_rows, \r\n  denominator.num_rows as num_denominator_rows\r\nFROM\r\n(\r\n\tSELECT COUNT_BIG(*) AS num_violated_rows\r\n\tFROM\r\n\t(\r\n\t\tSELECT m.* \r\n\t\tFROM cdm_ibm_mdcd_v993.dbo.measurement m\r\n\t\t\r\n\t\tWHERE m.measurement_concept_id =  3028615\r\n\t\tAND m.unit_concept_id = 8848\r\n\t\tAND m.value_as_number IS NOT NULL\r\n\t\tAND m.value_as_number <      0.000\r\n\t) violated_rows\r\n) violated_row_count,\r\n( \r\n\tSELECT COUNT_BIG(*) AS num_rows\r\n\tFROM cdm_ibm_mdcd_v993.dbo.measurement m\r\n\t\r\n\tWHERE measurement_concept_id =  3028615\r\n\tAND unit_concept_id = 8848\r\n\tAND value_as_number IS NOT NULL\r\n) denominator\r\n;","CHECK_NAME":"plausibleValueLow","CHECK_LEVEL":"CONCEPT","CHECK_DESCRIPTION":"For the combination of CONCEPT_ID  3028615 (Eosinophils [#/volume] in Blood by Automated count) and UNIT_CONCEPT_ID 8848 (thousand per microliter), the number and percent of records that have a value less than      0.000.","CDM_TABLE_NAME":"MEASUREMENT","CDM_FIELD_NAME":"MEASUREMENT_CONCEPT_ID","CONCEPT_ID":" 3028615","UNIT_CONCEPT_ID":"8848","SQL_FILE":"concept_plausible_value_low.sql","CATEGORY":"Plausibility","SUBCATEGORY":"Atemporal","CONTEXT":"Verification","checkId":1836,"FAILED":0,"THRESHOLD_VALUE":5,"_row":"18.711"},{"NUM_VIOLATED_ROWS":0,"PCT_VIOLATED_ROWS":0,"NUM_DENOMINATOR_ROWS":0,"EXECUTION_TIME":"0.555986 secs","QUERY_TEXT":"\r\n/*********\r\nCONCEPT LEVEL check:\r\nPLAUSIBLE_VALUE_LOW - find any MEASUREMENT records that have VALUE_AS_NUMBER with non-null value < plausible low value\r\n\r\nParameters used in this template:\r\ncdmDatabaseSchema = cdm_ibm_mdcd_v993.dbo\r\nconceptId =  3028615\r\nunitConceptId = 8961\r\nplausibleValueLow =      0.000\r\n\r\n**********/\r\n\r\n\r\nSELECT num_violated_rows, CASE WHEN denominator.num_rows = 0 THEN 0 ELSE 1.0*num_violated_rows/denominator.num_rows END  AS pct_violated_rows, \r\n  denominator.num_rows as num_denominator_rows\r\nFROM\r\n(\r\n\tSELECT COUNT_BIG(*) AS num_violated_rows\r\n\tFROM\r\n\t(\r\n\t\tSELECT m.* \r\n\t\tFROM cdm_ibm_mdcd_v993.dbo.measurement m\r\n\t\t\r\n\t\tWHERE m.measurement_concept_id =  3028615\r\n\t\tAND m.unit_concept_id = 8961\r\n\t\tAND m.value_as_number IS NOT NULL\r\n\t\tAND m.value_as_number <      0.000\r\n\t) violated_rows\r\n) violated_row_count,\r\n( \r\n\tSELECT COUNT_BIG(*) AS num_rows\r\n\tFROM cdm_ibm_mdcd_v993.dbo.measurement m\r\n\t\r\n\tWHERE measurement_concept_id =  3028615\r\n\tAND unit_concept_id = 8961\r\n\tAND value_as_number IS NOT NULL\r\n) denominator\r\n;","CHECK_NAME":"plausibleValueLow","CHECK_LEVEL":"CONCEPT","CHECK_DESCRIPTION":"For the combination of CONCEPT_ID  3028615 (Eosinophils [#/volume] in Blood by Automated count) and UNIT_CONCEPT_ID 8961 (thousand per cubic millimeter), the number and percent of records that have a value less than      0.000.","CDM_TABLE_NAME":"MEASUREMENT","CDM_FIELD_NAME":"MEASUREMENT_CONCEPT_ID","CONCEPT_ID":" 3028615","UNIT_CONCEPT_ID":"8961","SQL_FILE":"concept_plausible_value_low.sql","CATEGORY":"Plausibility","SUBCATEGORY":"Atemporal","CONTEXT":"Verification","checkId":1837,"FAILED":0,"THRESHOLD_VALUE":5,"_row":"18.712"},{"NUM_VIOLATED_ROWS":0,"PCT_VIOLATED_ROWS":0,"NUM_DENOMINATOR_ROWS":0,"EXECUTION_TIME":"6.359821 secs","QUERY_TEXT":"\r\n/*********\r\nCONCEPT LEVEL check:\r\nPLAUSIBLE_VALUE_LOW - find any MEASUREMENT records that have VALUE_AS_NUMBER with non-null value < plausible low value\r\n\r\nParameters used in this template:\r\ncdmDatabaseSchema = cdm_ibm_mdcd_v993.dbo\r\nconceptId =  3028615\r\nunitConceptId = 9254\r\nplausibleValueLow =      0.000\r\n\r\n**********/\r\n\r\n\r\nSELECT num_violated_rows, CASE WHEN denominator.num_rows = 0 THEN 0 ELSE 1.0*num_violated_rows/denominator.num_rows END  AS pct_violated_rows, \r\n  denominator.num_rows as num_denominator_rows\r\nFROM\r\n(\r\n\tSELECT COUNT_BIG(*) AS num_violated_rows\r\n\tFROM\r\n\t(\r\n\t\tSELECT m.* \r\n\t\tFROM cdm_ibm_mdcd_v993.dbo.measurement m\r\n\t\t\r\n\t\tWHERE m.measurement_concept_id =  3028615\r\n\t\tAND m.unit_concept_id = 9254\r\n\t\tAND m.value_as_number IS NOT NULL\r\n\t\tAND m.value_as_number <      0.000\r\n\t) violated_rows\r\n) violated_row_count,\r\n( \r\n\tSELECT COUNT_BIG(*) AS num_rows\r\n\tFROM cdm_ibm_mdcd_v993.dbo.measurement m\r\n\t\r\n\tWHERE measurement_concept_id =  3028615\r\n\tAND unit_concept_id = 9254\r\n\tAND value_as_number IS NOT NULL\r\n) denominator\r\n;","CHECK_NAME":"plausibleValueLow","CHECK_LEVEL":"CONCEPT","CHECK_DESCRIPTION":"For the combination of CONCEPT_ID  3028615 (Eosinophils [#/volume] in Blood by Automated count) and UNIT_CONCEPT_ID 9254 (per liter), the number and percent of records that have a value less than      0.000.","CDM_TABLE_NAME":"MEASUREMENT","CDM_FIELD_NAME":"MEASUREMENT_CONCEPT_ID","CONCEPT_ID":" 3028615","UNIT_CONCEPT_ID":"9254","SQL_FILE":"concept_plausible_value_low.sql","CATEGORY":"Plausibility","SUBCATEGORY":"Atemporal","CONTEXT":"Verification","checkId":1838,"FAILED":0,"THRESHOLD_VALUE":5,"_row":"18.713"},{"NUM_VIOLATED_ROWS":0,"PCT_VIOLATED_ROWS":0,"NUM_DENOMINATOR_ROWS":0,"EXECUTION_TIME":"1.125975 secs","QUERY_TEXT":"\r\n/*********\r\nCONCEPT LEVEL check:\r\nPLAUSIBLE_VALUE_LOW - find any MEASUREMENT records that have VALUE_AS_NUMBER with non-null value < plausible low value\r\n\r\nParameters used in this template:\r\ncdmDatabaseSchema = cdm_ibm_mdcd_v993.dbo\r\nconceptId =  3028615\r\nunitConceptId = 9436\r\nplausibleValueLow =      0.000\r\n\r\n**********/\r\n\r\n\r\nSELECT num_violated_rows, CASE WHEN denominator.num_rows = 0 THEN 0 ELSE 1.0*num_violated_rows/denominator.num_rows END  AS pct_violated_rows, \r\n  denominator.num_rows as num_denominator_rows\r\nFROM\r\n(\r\n\tSELECT COUNT_BIG(*) AS num_violated_rows\r\n\tFROM\r\n\t(\r\n\t\tSELECT m.* \r\n\t\tFROM cdm_ibm_mdcd_v993.dbo.measurement m\r\n\t\t\r\n\t\tWHERE m.measurement_concept_id =  3028615\r\n\t\tAND m.unit_concept_id = 9436\r\n\t\tAND m.value_as_number IS NOT NULL\r\n\t\tAND m.value_as_number <      0.000\r\n\t) violated_rows\r\n) violated_row_count,\r\n( \r\n\tSELECT COUNT_BIG(*) AS num_rows\r\n\tFROM cdm_ibm_mdcd_v993.dbo.measurement m\r\n\t\r\n\tWHERE measurement_concept_id =  3028615\r\n\tAND unit_concept_id = 9436\r\n\tAND value_as_number IS NOT NULL\r\n) denominator\r\n;","CHECK_NAME":"plausibleValueLow","CHECK_LEVEL":"CONCEPT","CHECK_DESCRIPTION":"For the combination of CONCEPT_ID  3028615 (Eosinophils [#/volume] in Blood by Automated count) and UNIT_CONCEPT_ID 9436 (thousand per milliliter), the number and percent of records that have a value less than      0.000.","CDM_TABLE_NAME":"MEASUREMENT","CDM_FIELD_NAME":"MEASUREMENT_CONCEPT_ID","CONCEPT_ID":" 3028615","UNIT_CONCEPT_ID":"9436","SQL_FILE":"concept_plausible_value_low.sql","CATEGORY":"Plausibility","SUBCATEGORY":"Atemporal","CONTEXT":"Verification","checkId":1839,"FAILED":0,"THRESHOLD_VALUE":5,"_row":"18.714"},{"NUM_VIOLATED_ROWS":0,"PCT_VIOLATED_ROWS":0,"NUM_DENOMINATOR_ROWS":0,"EXECUTION_TIME":"0.755986 secs","QUERY_TEXT":"\r\n/*********\r\nCONCEPT LEVEL check:\r\nPLAUSIBLE_VALUE_LOW - find any MEASUREMENT records that have VALUE_AS_NUMBER with non-null value < plausible low value\r\n\r\nParameters used in this template:\r\ncdmDatabaseSchema = cdm_ibm_mdcd_v993.dbo\r\nconceptId =  3028615\r\nunitConceptId = 9444\r\nplausibleValueLow =      0.000\r\n\r\n**********/\r\n\r\n\r\nSELECT num_violated_rows, CASE WHEN denominator.num_rows = 0 THEN 0 ELSE 1.0*num_violated_rows/denominator.num_rows END  AS pct_violated_rows, \r\n  denominator.num_rows as num_denominator_rows\r\nFROM\r\n(\r\n\tSELECT COUNT_BIG(*) AS num_violated_rows\r\n\tFROM\r\n\t(\r\n\t\tSELECT m.* \r\n\t\tFROM cdm_ibm_mdcd_v993.dbo.measurement m\r\n\t\t\r\n\t\tWHERE m.measurement_concept_id =  3028615\r\n\t\tAND m.unit_concept_id = 9444\r\n\t\tAND m.value_as_number IS NOT NULL\r\n\t\tAND m.value_as_number <      0.000\r\n\t) violated_rows\r\n) violated_row_count,\r\n( \r\n\tSELECT COUNT_BIG(*) AS num_rows\r\n\tFROM cdm_ibm_mdcd_v993.dbo.measurement m\r\n\t\r\n\tWHERE measurement_concept_id =  3028615\r\n\tAND unit_concept_id = 9444\r\n\tAND value_as_number IS NOT NULL\r\n) denominator\r\n;","CHECK_NAME":"plausibleValueLow","CHECK_LEVEL":"CONCEPT","CHECK_DESCRIPTION":"For the combination of CONCEPT_ID  3028615 (Eosinophils [#/volume] in Blood by Automated count) and UNIT_CONCEPT_ID 9444 (billion per liter), the number and percent of records that have a value less than      0.000.","CDM_TABLE_NAME":"MEASUREMENT","CDM_FIELD_NAME":"MEASUREMENT_CONCEPT_ID","CONCEPT_ID":" 3028615","UNIT_CONCEPT_ID":"9444","SQL_FILE":"concept_plausible_value_low.sql","CATEGORY":"Plausibility","SUBCATEGORY":"Atemporal","CONTEXT":"Verification","checkId":1840,"FAILED":0,"THRESHOLD_VALUE":5,"_row":"18.715"},{"NUM_VIOLATED_ROWS":0,"PCT_VIOLATED_ROWS":0,"NUM_DENOMINATOR_ROWS":0,"EXECUTION_TIME":"5.177848 secs","QUERY_TEXT":"\r\n/*********\r\nCONCEPT LEVEL check:\r\nPLAUSIBLE_VALUE_LOW - find any MEASUREMENT records that have VALUE_AS_NUMBER with non-null value < plausible low value\r\n\r\nParameters used in this template:\r\ncdmDatabaseSchema = cdm_ibm_mdcd_v993.dbo\r\nconceptId =  3028615\r\nunitConceptId = 44777599\r\nplausibleValueLow =      0.000\r\n\r\n**********/\r\n\r\n\r\nSELECT num_violated_rows, CASE WHEN denominator.num_rows = 0 THEN 0 ELSE 1.0*num_violated_rows/denominator.num_rows END  AS pct_violated_rows, \r\n  denominator.num_rows as num_denominator_rows\r\nFROM\r\n(\r\n\tSELECT COUNT_BIG(*) AS num_violated_rows\r\n\tFROM\r\n\t(\r\n\t\tSELECT m.* \r\n\t\tFROM cdm_ibm_mdcd_v993.dbo.measurement m\r\n\t\t\r\n\t\tWHERE m.measurement_concept_id =  3028615\r\n\t\tAND m.unit_concept_id = 44777599\r\n\t\tAND m.value_as_number IS NOT NULL\r\n\t\tAND m.value_as_number <      0.000\r\n\t) violated_rows\r\n) violated_row_count,\r\n( \r\n\tSELECT COUNT_BIG(*) AS num_rows\r\n\tFROM cdm_ibm_mdcd_v993.dbo.measurement m\r\n\t\r\n\tWHERE measurement_concept_id =  3028615\r\n\tAND unit_concept_id = 44777599\r\n\tAND value_as_number IS NOT NULL\r\n) denominator\r\n;","CHECK_NAME":"plausibleValueLow","CHECK_LEVEL":"CONCEPT","CHECK_DESCRIPTION":"For the combination of CONCEPT_ID  3028615 (Eosinophils [#/volume] in Blood by Automated count) and UNIT_CONCEPT_ID 44777599 (gram of total protein), the number and percent of records that have a value less than      0.000.","CDM_TABLE_NAME":"MEASUREMENT","CDM_FIELD_NAME":"MEASUREMENT_CONCEPT_ID","CONCEPT_ID":" 3028615","UNIT_CONCEPT_ID":"44777599","SQL_FILE":"concept_plausible_value_low.sql","CATEGORY":"Plausibility","SUBCATEGORY":"Atemporal","CONTEXT":"Verification","checkId":1841,"FAILED":0,"THRESHOLD_VALUE":5,"_row":"18.716"},{"NUM_VIOLATED_ROWS":0,"PCT_VIOLATED_ROWS":0,"NUM_DENOMINATOR_ROWS":0,"EXECUTION_TIME":"1.157969 secs","QUERY_TEXT":"\r\n/*********\r\nCONCEPT LEVEL check:\r\nPLAUSIBLE_VALUE_LOW - find any MEASUREMENT records that have VALUE_AS_NUMBER with non-null value < plausible low value\r\n\r\nParameters used in this template:\r\ncdmDatabaseSchema = cdm_ibm_mdcd_v993.dbo\r\nconceptId =  3029187\r\nunitConceptId = 8817\r\nplausibleValueLow =      0.000\r\n\r\n**********/\r\n\r\n\r\nSELECT num_violated_rows, CASE WHEN denominator.num_rows = 0 THEN 0 ELSE 1.0*num_violated_rows/denominator.num_rows END  AS pct_violated_rows, \r\n  denominator.num_rows as num_denominator_rows\r\nFROM\r\n(\r\n\tSELECT COUNT_BIG(*) AS num_violated_rows\r\n\tFROM\r\n\t(\r\n\t\tSELECT m.* \r\n\t\tFROM cdm_ibm_mdcd_v993.dbo.measurement m\r\n\t\t\r\n\t\tWHERE m.measurement_concept_id =  3029187\r\n\t\tAND m.unit_concept_id = 8817\r\n\t\tAND m.value_as_number IS NOT NULL\r\n\t\tAND m.value_as_number <      0.000\r\n\t) violated_rows\r\n) violated_row_count,\r\n( \r\n\tSELECT COUNT_BIG(*) AS num_rows\r\n\tFROM cdm_ibm_mdcd_v993.dbo.measurement m\r\n\t\r\n\tWHERE measurement_concept_id =  3029187\r\n\tAND unit_concept_id = 8817\r\n\tAND value_as_number IS NOT NULL\r\n) denominator\r\n;","CHECK_NAME":"plausibleValueLow","CHECK_LEVEL":"CONCEPT","CHECK_DESCRIPTION":"For the combination of CONCEPT_ID  3029187 (Natriuretic peptide.B prohormone N-Terminal [Mass/volume] in Serum or Plasma) and UNIT_CONCEPT_ID 8817 (nanogram per deciliter), the number and percent of records that have a value less than      0.000.","CDM_TABLE_NAME":"MEASUREMENT","CDM_FIELD_NAME":"MEASUREMENT_CONCEPT_ID","CONCEPT_ID":" 3029187","UNIT_CONCEPT_ID":"8817","SQL_FILE":"concept_plausible_value_low.sql","CATEGORY":"Plausibility","SUBCATEGORY":"Atemporal","CONTEXT":"Verification","checkId":1842,"FAILED":0,"THRESHOLD_VALUE":5,"_row":"18.717"},{"NUM_VIOLATED_ROWS":0,"PCT_VIOLATED_ROWS":0,"NUM_DENOMINATOR_ROWS":0,"EXECUTION_TIME":"0.789981 secs","QUERY_TEXT":"\r\n/*********\r\nCONCEPT LEVEL check:\r\nPLAUSIBLE_VALUE_LOW - find any MEASUREMENT records that have VALUE_AS_NUMBER with non-null value < plausible low value\r\n\r\nParameters used in this template:\r\ncdmDatabaseSchema = cdm_ibm_mdcd_v993.dbo\r\nconceptId =  3029187\r\nunitConceptId = 8842\r\nplausibleValueLow =      0.000\r\n\r\n**********/\r\n\r\n\r\nSELECT num_violated_rows, CASE WHEN denominator.num_rows = 0 THEN 0 ELSE 1.0*num_violated_rows/denominator.num_rows END  AS pct_violated_rows, \r\n  denominator.num_rows as num_denominator_rows\r\nFROM\r\n(\r\n\tSELECT COUNT_BIG(*) AS num_violated_rows\r\n\tFROM\r\n\t(\r\n\t\tSELECT m.* \r\n\t\tFROM cdm_ibm_mdcd_v993.dbo.measurement m\r\n\t\t\r\n\t\tWHERE m.measurement_concept_id =  3029187\r\n\t\tAND m.unit_concept_id = 8842\r\n\t\tAND m.value_as_number IS NOT NULL\r\n\t\tAND m.value_as_number <      0.000\r\n\t) violated_rows\r\n) violated_row_count,\r\n( \r\n\tSELECT COUNT_BIG(*) AS num_rows\r\n\tFROM cdm_ibm_mdcd_v993.dbo.measurement m\r\n\t\r\n\tWHERE measurement_concept_id =  3029187\r\n\tAND unit_concept_id = 8842\r\n\tAND value_as_number IS NOT NULL\r\n) denominator\r\n;","CHECK_NAME":"plausibleValueLow","CHECK_LEVEL":"CONCEPT","CHECK_DESCRIPTION":"For the combination of CONCEPT_ID  3029187 (Natriuretic peptide.B prohormone N-Terminal [Mass/volume] in Serum or Plasma) and UNIT_CONCEPT_ID 8842 (nanogram per milliliter), the number and percent of records that have a value less than      0.000.","CDM_TABLE_NAME":"MEASUREMENT","CDM_FIELD_NAME":"MEASUREMENT_CONCEPT_ID","CONCEPT_ID":" 3029187","UNIT_CONCEPT_ID":"8842","SQL_FILE":"concept_plausible_value_low.sql","CATEGORY":"Plausibility","SUBCATEGORY":"Atemporal","CONTEXT":"Verification","checkId":1843,"FAILED":0,"THRESHOLD_VALUE":5,"_row":"18.718"},{"NUM_VIOLATED_ROWS":0,"PCT_VIOLATED_ROWS":0,"NUM_DENOMINATOR_ROWS":0,"EXECUTION_TIME":"0.692989 secs","QUERY_TEXT":"\r\n/*********\r\nCONCEPT LEVEL check:\r\nPLAUSIBLE_VALUE_LOW - find any MEASUREMENT records that have VALUE_AS_NUMBER with non-null value < plausible low value\r\n\r\nParameters used in this template:\r\ncdmDatabaseSchema = cdm_ibm_mdcd_v993.dbo\r\nconceptId =  3029187\r\nunitConceptId = 8845\r\nplausibleValueLow =      0.000\r\n\r\n**********/\r\n\r\n\r\nSELECT num_violated_rows, CASE WHEN denominator.num_rows = 0 THEN 0 ELSE 1.0*num_violated_rows/denominator.num_rows END  AS pct_violated_rows, \r\n  denominator.num_rows as num_denominator_rows\r\nFROM\r\n(\r\n\tSELECT COUNT_BIG(*) AS num_violated_rows\r\n\tFROM\r\n\t(\r\n\t\tSELECT m.* \r\n\t\tFROM cdm_ibm_mdcd_v993.dbo.measurement m\r\n\t\t\r\n\t\tWHERE m.measurement_concept_id =  3029187\r\n\t\tAND m.unit_concept_id = 8845\r\n\t\tAND m.value_as_number IS NOT NULL\r\n\t\tAND m.value_as_number <      0.000\r\n\t) violated_rows\r\n) violated_row_count,\r\n( \r\n\tSELECT COUNT_BIG(*) AS num_rows\r\n\tFROM cdm_ibm_mdcd_v993.dbo.measurement m\r\n\t\r\n\tWHERE measurement_concept_id =  3029187\r\n\tAND unit_concept_id = 8845\r\n\tAND value_as_number IS NOT NULL\r\n) denominator\r\n;","CHECK_NAME":"plausibleValueLow","CHECK_LEVEL":"CONCEPT","CHECK_DESCRIPTION":"For the combination of CONCEPT_ID  3029187 (Natriuretic peptide.B prohormone N-Terminal [Mass/volume] in Serum or Plasma) and UNIT_CONCEPT_ID 8845 (picogram per milliliter), the number and percent of records that have a value less than      0.000.","CDM_TABLE_NAME":"MEASUREMENT","CDM_FIELD_NAME":"MEASUREMENT_CONCEPT_ID","CONCEPT_ID":" 3029187","UNIT_CONCEPT_ID":"8845","SQL_FILE":"concept_plausible_value_low.sql","CATEGORY":"Plausibility","SUBCATEGORY":"Atemporal","CONTEXT":"Verification","checkId":1844,"FAILED":0,"THRESHOLD_VALUE":5,"_row":"18.719"},{"NUM_VIOLATED_ROWS":0,"PCT_VIOLATED_ROWS":0,"NUM_DENOMINATOR_ROWS":0,"EXECUTION_TIME":"5.715842 secs","QUERY_TEXT":"\r\n/*********\r\nCONCEPT LEVEL check:\r\nPLAUSIBLE_VALUE_LOW - find any MEASUREMENT records that have VALUE_AS_NUMBER with non-null value < plausible low value\r\n\r\nParameters used in this template:\r\ncdmDatabaseSchema = cdm_ibm_mdcd_v993.dbo\r\nconceptId =  3030366\r\nunitConceptId = 8751\r\nplausibleValueLow =      0.000\r\n\r\n**********/\r\n\r\n\r\nSELECT num_violated_rows, CASE WHEN denominator.num_rows = 0 THEN 0 ELSE 1.0*num_violated_rows/denominator.num_rows END  AS pct_violated_rows, \r\n  denominator.num_rows as num_denominator_rows\r\nFROM\r\n(\r\n\tSELECT COUNT_BIG(*) AS num_violated_rows\r\n\tFROM\r\n\t(\r\n\t\tSELECT m.* \r\n\t\tFROM cdm_ibm_mdcd_v993.dbo.measurement m\r\n\t\t\r\n\t\tWHERE m.measurement_concept_id =  3030366\r\n\t\tAND m.unit_concept_id = 8751\r\n\t\tAND m.value_as_number IS NOT NULL\r\n\t\tAND m.value_as_number <      0.000\r\n\t) violated_rows\r\n) violated_row_count,\r\n( \r\n\tSELECT COUNT_BIG(*) AS num_rows\r\n\tFROM cdm_ibm_mdcd_v993.dbo.measurement m\r\n\t\r\n\tWHERE measurement_concept_id =  3030366\r\n\tAND unit_concept_id = 8751\r\n\tAND value_as_number IS NOT NULL\r\n) denominator\r\n;","CHECK_NAME":"plausibleValueLow","CHECK_LEVEL":"CONCEPT","CHECK_DESCRIPTION":"For the combination of CONCEPT_ID  3030366 (Cystatin C [Mass/volume] in Serum or Plasma) and UNIT_CONCEPT_ID 8751 (milligram per liter), the number and percent of records that have a value less than      0.000.","CDM_TABLE_NAME":"MEASUREMENT","CDM_FIELD_NAME":"MEASUREMENT_CONCEPT_ID","CONCEPT_ID":" 3030366","UNIT_CONCEPT_ID":"8751","SQL_FILE":"concept_plausible_value_low.sql","CATEGORY":"Plausibility","SUBCATEGORY":"Atemporal","CONTEXT":"Verification","checkId":1845,"FAILED":0,"THRESHOLD_VALUE":5,"_row":"18.720"},{"NUM_VIOLATED_ROWS":0,"PCT_VIOLATED_ROWS":0,"NUM_DENOMINATOR_ROWS":0,"EXECUTION_TIME":"0.679980 secs","QUERY_TEXT":"\r\n/*********\r\nCONCEPT LEVEL check:\r\nPLAUSIBLE_VALUE_LOW - find any MEASUREMENT records that have VALUE_AS_NUMBER with non-null value < plausible low value\r\n\r\nParameters used in this template:\r\ncdmDatabaseSchema = cdm_ibm_mdcd_v993.dbo\r\nconceptId =  3030367\r\nunitConceptId = 8763\r\nplausibleValueLow =      1.000\r\n\r\n**********/\r\n\r\n\r\nSELECT num_violated_rows, CASE WHEN denominator.num_rows = 0 THEN 0 ELSE 1.0*num_violated_rows/denominator.num_rows END  AS pct_violated_rows, \r\n  denominator.num_rows as num_denominator_rows\r\nFROM\r\n(\r\n\tSELECT COUNT_BIG(*) AS num_violated_rows\r\n\tFROM\r\n\t(\r\n\t\tSELECT m.* \r\n\t\tFROM cdm_ibm_mdcd_v993.dbo.measurement m\r\n\t\t\r\n\t\tWHERE m.measurement_concept_id =  3030367\r\n\t\tAND m.unit_concept_id = 8763\r\n\t\tAND m.value_as_number IS NOT NULL\r\n\t\tAND m.value_as_number <      1.000\r\n\t) violated_rows\r\n) violated_row_count,\r\n( \r\n\tSELECT COUNT_BIG(*) AS num_rows\r\n\tFROM cdm_ibm_mdcd_v993.dbo.measurement m\r\n\t\r\n\tWHERE measurement_concept_id =  3030367\r\n\tAND unit_concept_id = 8763\r\n\tAND value_as_number IS NOT NULL\r\n) denominator\r\n;","CHECK_NAME":"plausibleValueLow","CHECK_LEVEL":"CONCEPT","CHECK_DESCRIPTION":"For the combination of CONCEPT_ID  3030367 (Cyclic citrullinated peptide IgG Ab [Units/volume] in Serum or Plasma) and UNIT_CONCEPT_ID 8763 (unit per milliliter), the number and percent of records that have a value less than      1.000.","CDM_TABLE_NAME":"MEASUREMENT","CDM_FIELD_NAME":"MEASUREMENT_CONCEPT_ID","CONCEPT_ID":" 3030367","UNIT_CONCEPT_ID":"8763","SQL_FILE":"concept_plausible_value_low.sql","CATEGORY":"Plausibility","SUBCATEGORY":"Atemporal","CONTEXT":"Verification","checkId":1846,"FAILED":0,"THRESHOLD_VALUE":5,"_row":"18.721"},{"NUM_VIOLATED_ROWS":0,"PCT_VIOLATED_ROWS":0,"NUM_DENOMINATOR_ROWS":0,"EXECUTION_TIME":"0.515993 secs","QUERY_TEXT":"\r\n/*********\r\nCONCEPT LEVEL check:\r\nPLAUSIBLE_VALUE_LOW - find any MEASUREMENT records that have VALUE_AS_NUMBER with non-null value < plausible low value\r\n\r\nParameters used in this template:\r\ncdmDatabaseSchema = cdm_ibm_mdcd_v993.dbo\r\nconceptId =  3032080\r\nunitConceptId = 8510\r\nplausibleValueLow =      0.000\r\n\r\n**********/\r\n\r\n\r\nSELECT num_violated_rows, CASE WHEN denominator.num_rows = 0 THEN 0 ELSE 1.0*num_violated_rows/denominator.num_rows END  AS pct_violated_rows, \r\n  denominator.num_rows as num_denominator_rows\r\nFROM\r\n(\r\n\tSELECT COUNT_BIG(*) AS num_violated_rows\r\n\tFROM\r\n\t(\r\n\t\tSELECT m.* \r\n\t\tFROM cdm_ibm_mdcd_v993.dbo.measurement m\r\n\t\t\r\n\t\tWHERE m.measurement_concept_id =  3032080\r\n\t\tAND m.unit_concept_id = 8510\r\n\t\tAND m.value_as_number IS NOT NULL\r\n\t\tAND m.value_as_number <      0.000\r\n\t) violated_rows\r\n) violated_row_count,\r\n( \r\n\tSELECT COUNT_BIG(*) AS num_rows\r\n\tFROM cdm_ibm_mdcd_v993.dbo.measurement m\r\n\t\r\n\tWHERE measurement_concept_id =  3032080\r\n\tAND unit_concept_id = 8510\r\n\tAND value_as_number IS NOT NULL\r\n) denominator\r\n;","CHECK_NAME":"plausibleValueLow","CHECK_LEVEL":"CONCEPT","CHECK_DESCRIPTION":"For the combination of CONCEPT_ID  3032080 (INR in Blood by Coagulation assay) and UNIT_CONCEPT_ID 8510 (unit), the number and percent of records that have a value less than      0.000.","CDM_TABLE_NAME":"MEASUREMENT","CDM_FIELD_NAME":"MEASUREMENT_CONCEPT_ID","CONCEPT_ID":" 3032080","UNIT_CONCEPT_ID":"8510","SQL_FILE":"concept_plausible_value_low.sql","CATEGORY":"Plausibility","SUBCATEGORY":"Atemporal","CONTEXT":"Verification","checkId":1847,"FAILED":0,"THRESHOLD_VALUE":5,"_row":"18.722"},{"NUM_VIOLATED_ROWS":0,"PCT_VIOLATED_ROWS":0,"NUM_DENOMINATOR_ROWS":0,"EXECUTION_TIME":"0.638977 secs","QUERY_TEXT":"\r\n/*********\r\nCONCEPT LEVEL check:\r\nPLAUSIBLE_VALUE_LOW - find any MEASUREMENT records that have VALUE_AS_NUMBER with non-null value < plausible low value\r\n\r\nParameters used in this template:\r\ncdmDatabaseSchema = cdm_ibm_mdcd_v993.dbo\r\nconceptId =  3032080\r\nunitConceptId = 8511\r\nplausibleValueLow =      0.000\r\n\r\n**********/\r\n\r\n\r\nSELECT num_violated_rows, CASE WHEN denominator.num_rows = 0 THEN 0 ELSE 1.0*num_violated_rows/denominator.num_rows END  AS pct_violated_rows, \r\n  denominator.num_rows as num_denominator_rows\r\nFROM\r\n(\r\n\tSELECT COUNT_BIG(*) AS num_violated_rows\r\n\tFROM\r\n\t(\r\n\t\tSELECT m.* \r\n\t\tFROM cdm_ibm_mdcd_v993.dbo.measurement m\r\n\t\t\r\n\t\tWHERE m.measurement_concept_id =  3032080\r\n\t\tAND m.unit_concept_id = 8511\r\n\t\tAND m.value_as_number IS NOT NULL\r\n\t\tAND m.value_as_number <      0.000\r\n\t) violated_rows\r\n) violated_row_count,\r\n( \r\n\tSELECT COUNT_BIG(*) AS num_rows\r\n\tFROM cdm_ibm_mdcd_v993.dbo.measurement m\r\n\t\r\n\tWHERE measurement_concept_id =  3032080\r\n\tAND unit_concept_id = 8511\r\n\tAND value_as_number IS NOT NULL\r\n) denominator\r\n;","CHECK_NAME":"plausibleValueLow","CHECK_LEVEL":"CONCEPT","CHECK_DESCRIPTION":"For the combination of CONCEPT_ID  3032080 (INR in Blood by Coagulation assay) and UNIT_CONCEPT_ID 8511 (week), the number and percent of records that have a value less than      0.000.","CDM_TABLE_NAME":"MEASUREMENT","CDM_FIELD_NAME":"MEASUREMENT_CONCEPT_ID","CONCEPT_ID":" 3032080","UNIT_CONCEPT_ID":"8511","SQL_FILE":"concept_plausible_value_low.sql","CATEGORY":"Plausibility","SUBCATEGORY":"Atemporal","CONTEXT":"Verification","checkId":1848,"FAILED":0,"THRESHOLD_VALUE":5,"_row":"18.723"},{"NUM_VIOLATED_ROWS":0,"PCT_VIOLATED_ROWS":0,"NUM_DENOMINATOR_ROWS":0,"EXECUTION_TIME":"0.667975 secs","QUERY_TEXT":"\r\n/*********\r\nCONCEPT LEVEL check:\r\nPLAUSIBLE_VALUE_LOW - find any MEASUREMENT records that have VALUE_AS_NUMBER with non-null value < plausible low value\r\n\r\nParameters used in this template:\r\ncdmDatabaseSchema = cdm_ibm_mdcd_v993.dbo\r\nconceptId =  3032080\r\nunitConceptId = 8519\r\nplausibleValueLow =      0.000\r\n\r\n**********/\r\n\r\n\r\nSELECT num_violated_rows, CASE WHEN denominator.num_rows = 0 THEN 0 ELSE 1.0*num_violated_rows/denominator.num_rows END  AS pct_violated_rows, \r\n  denominator.num_rows as num_denominator_rows\r\nFROM\r\n(\r\n\tSELECT COUNT_BIG(*) AS num_violated_rows\r\n\tFROM\r\n\t(\r\n\t\tSELECT m.* \r\n\t\tFROM cdm_ibm_mdcd_v993.dbo.measurement m\r\n\t\t\r\n\t\tWHERE m.measurement_concept_id =  3032080\r\n\t\tAND m.unit_concept_id = 8519\r\n\t\tAND m.value_as_number IS NOT NULL\r\n\t\tAND m.value_as_number <      0.000\r\n\t) violated_rows\r\n) violated_row_count,\r\n( \r\n\tSELECT COUNT_BIG(*) AS num_rows\r\n\tFROM cdm_ibm_mdcd_v993.dbo.measurement m\r\n\t\r\n\tWHERE measurement_concept_id =  3032080\r\n\tAND unit_concept_id = 8519\r\n\tAND value_as_number IS NOT NULL\r\n) denominator\r\n;","CHECK_NAME":"plausibleValueLow","CHECK_LEVEL":"CONCEPT","CHECK_DESCRIPTION":"For the combination of CONCEPT_ID  3032080 (INR in Blood by Coagulation assay) and UNIT_CONCEPT_ID 8519 (liter), the number and percent of records that have a value less than      0.000.","CDM_TABLE_NAME":"MEASUREMENT","CDM_FIELD_NAME":"MEASUREMENT_CONCEPT_ID","CONCEPT_ID":" 3032080","UNIT_CONCEPT_ID":"8519","SQL_FILE":"concept_plausible_value_low.sql","CATEGORY":"Plausibility","SUBCATEGORY":"Atemporal","CONTEXT":"Verification","checkId":1849,"FAILED":0,"THRESHOLD_VALUE":5,"_row":"18.724"},{"NUM_VIOLATED_ROWS":0,"PCT_VIOLATED_ROWS":0,"NUM_DENOMINATOR_ROWS":0,"EXECUTION_TIME":"0.959917 secs","QUERY_TEXT":"\r\n/*********\r\nCONCEPT LEVEL check:\r\nPLAUSIBLE_VALUE_LOW - find any MEASUREMENT records that have VALUE_AS_NUMBER with non-null value < plausible low value\r\n\r\nParameters used in this template:\r\ncdmDatabaseSchema = cdm_ibm_mdcd_v993.dbo\r\nconceptId =  3032080\r\nunitConceptId = 8523\r\nplausibleValueLow =      0.010\r\n\r\n**********/\r\n\r\n\r\nSELECT num_violated_rows, CASE WHEN denominator.num_rows = 0 THEN 0 ELSE 1.0*num_violated_rows/denominator.num_rows END  AS pct_violated_rows, \r\n  denominator.num_rows as num_denominator_rows\r\nFROM\r\n(\r\n\tSELECT COUNT_BIG(*) AS num_violated_rows\r\n\tFROM\r\n\t(\r\n\t\tSELECT m.* \r\n\t\tFROM cdm_ibm_mdcd_v993.dbo.measurement m\r\n\t\t\r\n\t\tWHERE m.measurement_concept_id =  3032080\r\n\t\tAND m.unit_concept_id = 8523\r\n\t\tAND m.value_as_number IS NOT NULL\r\n\t\tAND m.value_as_number <      0.010\r\n\t) violated_rows\r\n) violated_row_count,\r\n( \r\n\tSELECT COUNT_BIG(*) AS num_rows\r\n\tFROM cdm_ibm_mdcd_v993.dbo.measurement m\r\n\t\r\n\tWHERE measurement_concept_id =  3032080\r\n\tAND unit_concept_id = 8523\r\n\tAND value_as_number IS NOT NULL\r\n) denominator\r\n;","CHECK_NAME":"plausibleValueLow","CHECK_LEVEL":"CONCEPT","CHECK_DESCRIPTION":"For the combination of CONCEPT_ID  3032080 (INR in Blood by Coagulation assay) and UNIT_CONCEPT_ID 8523 (ratio), the number and percent of records that have a value less than      0.010.","CDM_TABLE_NAME":"MEASUREMENT","CDM_FIELD_NAME":"MEASUREMENT_CONCEPT_ID","CONCEPT_ID":" 3032080","UNIT_CONCEPT_ID":"8523","SQL_FILE":"concept_plausible_value_low.sql","CATEGORY":"Plausibility","SUBCATEGORY":"Atemporal","CONTEXT":"Verification","checkId":1850,"FAILED":0,"THRESHOLD_VALUE":5,"_row":"18.725"},{"NUM_VIOLATED_ROWS":0,"PCT_VIOLATED_ROWS":0,"NUM_DENOMINATOR_ROWS":0,"EXECUTION_TIME":"0.855989 secs","QUERY_TEXT":"\r\n/*********\r\nCONCEPT LEVEL check:\r\nPLAUSIBLE_VALUE_LOW - find any MEASUREMENT records that have VALUE_AS_NUMBER with non-null value < plausible low value\r\n\r\nParameters used in this template:\r\ncdmDatabaseSchema = cdm_ibm_mdcd_v993.dbo\r\nconceptId =  3032080\r\nunitConceptId = 8528\r\nplausibleValueLow =      0.000\r\n\r\n**********/\r\n\r\n\r\nSELECT num_violated_rows, CASE WHEN denominator.num_rows = 0 THEN 0 ELSE 1.0*num_violated_rows/denominator.num_rows END  AS pct_violated_rows, \r\n  denominator.num_rows as num_denominator_rows\r\nFROM\r\n(\r\n\tSELECT COUNT_BIG(*) AS num_violated_rows\r\n\tFROM\r\n\t(\r\n\t\tSELECT m.* \r\n\t\tFROM cdm_ibm_mdcd_v993.dbo.measurement m\r\n\t\t\r\n\t\tWHERE m.measurement_concept_id =  3032080\r\n\t\tAND m.unit_concept_id = 8528\r\n\t\tAND m.value_as_number IS NOT NULL\r\n\t\tAND m.value_as_number <      0.000\r\n\t) violated_rows\r\n) violated_row_count,\r\n( \r\n\tSELECT COUNT_BIG(*) AS num_rows\r\n\tFROM cdm_ibm_mdcd_v993.dbo.measurement m\r\n\t\r\n\tWHERE measurement_concept_id =  3032080\r\n\tAND unit_concept_id = 8528\r\n\tAND value_as_number IS NOT NULL\r\n) denominator\r\n;","CHECK_NAME":"plausibleValueLow","CHECK_LEVEL":"CONCEPT","CHECK_DESCRIPTION":"For the combination of CONCEPT_ID  3032080 (INR in Blood by Coagulation assay) and UNIT_CONCEPT_ID 8528 (year), the number and percent of records that have a value less than      0.000.","CDM_TABLE_NAME":"MEASUREMENT","CDM_FIELD_NAME":"MEASUREMENT_CONCEPT_ID","CONCEPT_ID":" 3032080","UNIT_CONCEPT_ID":"8528","SQL_FILE":"concept_plausible_value_low.sql","CATEGORY":"Plausibility","SUBCATEGORY":"Atemporal","CONTEXT":"Verification","checkId":1851,"FAILED":0,"THRESHOLD_VALUE":5,"_row":"18.726"},{"NUM_VIOLATED_ROWS":0,"PCT_VIOLATED_ROWS":0,"NUM_DENOMINATOR_ROWS":0,"EXECUTION_TIME":"0.560991 secs","QUERY_TEXT":"\r\n/*********\r\nCONCEPT LEVEL check:\r\nPLAUSIBLE_VALUE_LOW - find any MEASUREMENT records that have VALUE_AS_NUMBER with non-null value < plausible low value\r\n\r\nParameters used in this template:\r\ncdmDatabaseSchema = cdm_ibm_mdcd_v993.dbo\r\nconceptId =  3032080\r\nunitConceptId = 9212\r\nplausibleValueLow =      0.000\r\n\r\n**********/\r\n\r\n\r\nSELECT num_violated_rows, CASE WHEN denominator.num_rows = 0 THEN 0 ELSE 1.0*num_violated_rows/denominator.num_rows END  AS pct_violated_rows, \r\n  denominator.num_rows as num_denominator_rows\r\nFROM\r\n(\r\n\tSELECT COUNT_BIG(*) AS num_violated_rows\r\n\tFROM\r\n\t(\r\n\t\tSELECT m.* \r\n\t\tFROM cdm_ibm_mdcd_v993.dbo.measurement m\r\n\t\t\r\n\t\tWHERE m.measurement_concept_id =  3032080\r\n\t\tAND m.unit_concept_id = 9212\r\n\t\tAND m.value_as_number IS NOT NULL\r\n\t\tAND m.value_as_number <      0.000\r\n\t) violated_rows\r\n) violated_row_count,\r\n( \r\n\tSELECT COUNT_BIG(*) AS num_rows\r\n\tFROM cdm_ibm_mdcd_v993.dbo.measurement m\r\n\t\r\n\tWHERE measurement_concept_id =  3032080\r\n\tAND unit_concept_id = 9212\r\n\tAND value_as_number IS NOT NULL\r\n) denominator\r\n;","CHECK_NAME":"plausibleValueLow","CHECK_LEVEL":"CONCEPT","CHECK_DESCRIPTION":"For the combination of CONCEPT_ID  3032080 (INR in Blood by Coagulation assay) and UNIT_CONCEPT_ID 9212 (second), the number and percent of records that have a value less than      0.000.","CDM_TABLE_NAME":"MEASUREMENT","CDM_FIELD_NAME":"MEASUREMENT_CONCEPT_ID","CONCEPT_ID":" 3032080","UNIT_CONCEPT_ID":"9212","SQL_FILE":"concept_plausible_value_low.sql","CATEGORY":"Plausibility","SUBCATEGORY":"Atemporal","CONTEXT":"Verification","checkId":1852,"FAILED":0,"THRESHOLD_VALUE":5,"_row":"18.727"},{"NUM_VIOLATED_ROWS":0,"PCT_VIOLATED_ROWS":0,"NUM_DENOMINATOR_ROWS":0,"EXECUTION_TIME":"5.227870 secs","QUERY_TEXT":"\r\n/*********\r\nCONCEPT LEVEL check:\r\nPLAUSIBLE_VALUE_LOW - find any MEASUREMENT records that have VALUE_AS_NUMBER with non-null value < plausible low value\r\n\r\nParameters used in this template:\r\ncdmDatabaseSchema = cdm_ibm_mdcd_v993.dbo\r\nconceptId =  3032080\r\nunitConceptId = 9580\r\nplausibleValueLow =      0.000\r\n\r\n**********/\r\n\r\n\r\nSELECT num_violated_rows, CASE WHEN denominator.num_rows = 0 THEN 0 ELSE 1.0*num_violated_rows/denominator.num_rows END  AS pct_violated_rows, \r\n  denominator.num_rows as num_denominator_rows\r\nFROM\r\n(\r\n\tSELECT COUNT_BIG(*) AS num_violated_rows\r\n\tFROM\r\n\t(\r\n\t\tSELECT m.* \r\n\t\tFROM cdm_ibm_mdcd_v993.dbo.measurement m\r\n\t\t\r\n\t\tWHERE m.measurement_concept_id =  3032080\r\n\t\tAND m.unit_concept_id = 9580\r\n\t\tAND m.value_as_number IS NOT NULL\r\n\t\tAND m.value_as_number <      0.000\r\n\t) violated_rows\r\n) violated_row_count,\r\n( \r\n\tSELECT COUNT_BIG(*) AS num_rows\r\n\tFROM cdm_ibm_mdcd_v993.dbo.measurement m\r\n\t\r\n\tWHERE measurement_concept_id =  3032080\r\n\tAND unit_concept_id = 9580\r\n\tAND value_as_number IS NOT NULL\r\n) denominator\r\n;","CHECK_NAME":"plausibleValueLow","CHECK_LEVEL":"CONCEPT","CHECK_DESCRIPTION":"For the combination of CONCEPT_ID  3032080 (INR in Blood by Coagulation assay) and UNIT_CONCEPT_ID 9580 (month), the number and percent of records that have a value less than      0.000.","CDM_TABLE_NAME":"MEASUREMENT","CDM_FIELD_NAME":"MEASUREMENT_CONCEPT_ID","CONCEPT_ID":" 3032080","UNIT_CONCEPT_ID":"9580","SQL_FILE":"concept_plausible_value_low.sql","CATEGORY":"Plausibility","SUBCATEGORY":"Atemporal","CONTEXT":"Verification","checkId":1853,"FAILED":0,"THRESHOLD_VALUE":5,"_row":"18.728"},{"NUM_VIOLATED_ROWS":0,"PCT_VIOLATED_ROWS":0,"NUM_DENOMINATOR_ROWS":0,"EXECUTION_TIME":"7.457793 secs","QUERY_TEXT":"\r\n/*********\r\nCONCEPT LEVEL check:\r\nPLAUSIBLE_VALUE_LOW - find any MEASUREMENT records that have VALUE_AS_NUMBER with non-null value < plausible low value\r\n\r\nParameters used in this template:\r\ncdmDatabaseSchema = cdm_ibm_mdcd_v993.dbo\r\nconceptId =  3032567\r\nunitConceptId = 8985\r\nplausibleValueLow =      0.000\r\n\r\n**********/\r\n\r\n\r\nSELECT num_violated_rows, CASE WHEN denominator.num_rows = 0 THEN 0 ELSE 1.0*num_violated_rows/denominator.num_rows END  AS pct_violated_rows, \r\n  denominator.num_rows as num_denominator_rows\r\nFROM\r\n(\r\n\tSELECT COUNT_BIG(*) AS num_violated_rows\r\n\tFROM\r\n\t(\r\n\t\tSELECT m.* \r\n\t\tFROM cdm_ibm_mdcd_v993.dbo.measurement m\r\n\t\t\r\n\t\tWHERE m.measurement_concept_id =  3032567\r\n\t\tAND m.unit_concept_id = 8985\r\n\t\tAND m.value_as_number IS NOT NULL\r\n\t\tAND m.value_as_number <      0.000\r\n\t) violated_rows\r\n) violated_row_count,\r\n( \r\n\tSELECT COUNT_BIG(*) AS num_rows\r\n\tFROM cdm_ibm_mdcd_v993.dbo.measurement m\r\n\t\r\n\tWHERE measurement_concept_id =  3032567\r\n\tAND unit_concept_id = 8985\r\n\tAND value_as_number IS NOT NULL\r\n) denominator\r\n;","CHECK_NAME":"plausibleValueLow","CHECK_LEVEL":"CONCEPT","CHECK_DESCRIPTION":"For the combination of CONCEPT_ID  3032567 (Hepatitis B virus DNA [Units/volume] (viral load) in Serum or Plasma by NAA with probe detection) and UNIT_CONCEPT_ID 8985 (international unit per milliliter), the number and percent of records that have a value less than      0.000.","CDM_TABLE_NAME":"MEASUREMENT","CDM_FIELD_NAME":"MEASUREMENT_CONCEPT_ID","CONCEPT_ID":" 3032567","UNIT_CONCEPT_ID":"8985","SQL_FILE":"concept_plausible_value_low.sql","CATEGORY":"Plausibility","SUBCATEGORY":"Atemporal","CONTEXT":"Verification","checkId":1854,"FAILED":0,"THRESHOLD_VALUE":5,"_row":"18.729"},{"NUM_VIOLATED_ROWS":0,"PCT_VIOLATED_ROWS":0,"NUM_DENOMINATOR_ROWS":0,"EXECUTION_TIME":"1.242961 secs","QUERY_TEXT":"\r\n/*********\r\nCONCEPT LEVEL check:\r\nPLAUSIBLE_VALUE_LOW - find any MEASUREMENT records that have VALUE_AS_NUMBER with non-null value < plausible low value\r\n\r\nParameters used in this template:\r\ncdmDatabaseSchema = cdm_ibm_mdcd_v993.dbo\r\nconceptId =  3033526\r\nunitConceptId = 8840\r\nplausibleValueLow =      0.000\r\n\r\n**********/\r\n\r\n\r\nSELECT num_violated_rows, CASE WHEN denominator.num_rows = 0 THEN 0 ELSE 1.0*num_violated_rows/denominator.num_rows END  AS pct_violated_rows, \r\n  denominator.num_rows as num_denominator_rows\r\nFROM\r\n(\r\n\tSELECT COUNT_BIG(*) AS num_violated_rows\r\n\tFROM\r\n\t(\r\n\t\tSELECT m.* \r\n\t\tFROM cdm_ibm_mdcd_v993.dbo.measurement m\r\n\t\t\r\n\t\tWHERE m.measurement_concept_id =  3033526\r\n\t\tAND m.unit_concept_id = 8840\r\n\t\tAND m.value_as_number IS NOT NULL\r\n\t\tAND m.value_as_number <      0.000\r\n\t) violated_rows\r\n) violated_row_count,\r\n( \r\n\tSELECT COUNT_BIG(*) AS num_rows\r\n\tFROM cdm_ibm_mdcd_v993.dbo.measurement m\r\n\t\r\n\tWHERE measurement_concept_id =  3033526\r\n\tAND unit_concept_id = 8840\r\n\tAND value_as_number IS NOT NULL\r\n) denominator\r\n;","CHECK_NAME":"plausibleValueLow","CHECK_LEVEL":"CONCEPT","CHECK_DESCRIPTION":"For the combination of CONCEPT_ID  3033526 (Urate [Mass/volume] in Urine) and UNIT_CONCEPT_ID 8840 (milligram per deciliter), the number and percent of records that have a value less than      0.000.","CDM_TABLE_NAME":"MEASUREMENT","CDM_FIELD_NAME":"MEASUREMENT_CONCEPT_ID","CONCEPT_ID":" 3033526","UNIT_CONCEPT_ID":"8840","SQL_FILE":"concept_plausible_value_low.sql","CATEGORY":"Plausibility","SUBCATEGORY":"Atemporal","CONTEXT":"Verification","checkId":1855,"FAILED":0,"THRESHOLD_VALUE":5,"_row":"18.730"},{"NUM_VIOLATED_ROWS":0,"PCT_VIOLATED_ROWS":0,"NUM_DENOMINATOR_ROWS":0,"EXECUTION_TIME":"0.561973 secs","QUERY_TEXT":"\r\n/*********\r\nCONCEPT LEVEL check:\r\nPLAUSIBLE_VALUE_LOW - find any MEASUREMENT records that have VALUE_AS_NUMBER with non-null value < plausible low value\r\n\r\nParameters used in this template:\r\ncdmDatabaseSchema = cdm_ibm_mdcd_v993.dbo\r\nconceptId =  3033526\r\nunitConceptId = 8909\r\nplausibleValueLow =    200.000\r\n\r\n**********/\r\n\r\n\r\nSELECT num_violated_rows, CASE WHEN denominator.num_rows = 0 THEN 0 ELSE 1.0*num_violated_rows/denominator.num_rows END  AS pct_violated_rows, \r\n  denominator.num_rows as num_denominator_rows\r\nFROM\r\n(\r\n\tSELECT COUNT_BIG(*) AS num_violated_rows\r\n\tFROM\r\n\t(\r\n\t\tSELECT m.* \r\n\t\tFROM cdm_ibm_mdcd_v993.dbo.measurement m\r\n\t\t\r\n\t\tWHERE m.measurement_concept_id =  3033526\r\n\t\tAND m.unit_concept_id = 8909\r\n\t\tAND m.value_as_number IS NOT NULL\r\n\t\tAND m.value_as_number <    200.000\r\n\t) violated_rows\r\n) violated_row_count,\r\n( \r\n\tSELECT COUNT_BIG(*) AS num_rows\r\n\tFROM cdm_ibm_mdcd_v993.dbo.measurement m\r\n\t\r\n\tWHERE measurement_concept_id =  3033526\r\n\tAND unit_concept_id = 8909\r\n\tAND value_as_number IS NOT NULL\r\n) denominator\r\n;","CHECK_NAME":"plausibleValueLow","CHECK_LEVEL":"CONCEPT","CHECK_DESCRIPTION":"For the combination of CONCEPT_ID  3033526 (Urate [Mass/volume] in Urine) and UNIT_CONCEPT_ID 8909 (milligram per 24 hours), the number and percent of records that have a value less than    200.000.","CDM_TABLE_NAME":"MEASUREMENT","CDM_FIELD_NAME":"MEASUREMENT_CONCEPT_ID","CONCEPT_ID":" 3033526","UNIT_CONCEPT_ID":"8909","SQL_FILE":"concept_plausible_value_low.sql","CATEGORY":"Plausibility","SUBCATEGORY":"Atemporal","CONTEXT":"Verification","checkId":1856,"FAILED":0,"THRESHOLD_VALUE":5,"_row":"18.731"},{"NUM_VIOLATED_ROWS":0,"PCT_VIOLATED_ROWS":0,"NUM_DENOMINATOR_ROWS":0,"EXECUTION_TIME":"6.847815 secs","QUERY_TEXT":"\r\n/*********\r\nCONCEPT LEVEL check:\r\nPLAUSIBLE_VALUE_LOW - find any MEASUREMENT records that have VALUE_AS_NUMBER with non-null value < plausible low value\r\n\r\nParameters used in this template:\r\ncdmDatabaseSchema = cdm_ibm_mdcd_v993.dbo\r\nconceptId =  3033543\r\nunitConceptId = 9648\r\nplausibleValueLow =      1.000\r\n\r\n**********/\r\n\r\n\r\nSELECT num_violated_rows, CASE WHEN denominator.num_rows = 0 THEN 0 ELSE 1.0*num_violated_rows/denominator.num_rows END  AS pct_violated_rows, \r\n  denominator.num_rows as num_denominator_rows\r\nFROM\r\n(\r\n\tSELECT COUNT_BIG(*) AS num_violated_rows\r\n\tFROM\r\n\t(\r\n\t\tSELECT m.* \r\n\t\tFROM cdm_ibm_mdcd_v993.dbo.measurement m\r\n\t\t\r\n\t\tWHERE m.measurement_concept_id =  3033543\r\n\t\tAND m.unit_concept_id = 9648\r\n\t\tAND m.value_as_number IS NOT NULL\r\n\t\tAND m.value_as_number <      1.000\r\n\t) violated_rows\r\n) violated_row_count,\r\n( \r\n\tSELECT COUNT_BIG(*) AS num_rows\r\n\tFROM cdm_ibm_mdcd_v993.dbo.measurement m\r\n\t\r\n\tWHERE measurement_concept_id =  3033543\r\n\tAND unit_concept_id = 9648\r\n\tAND value_as_number IS NOT NULL\r\n) denominator\r\n;","CHECK_NAME":"plausibleValueLow","CHECK_LEVEL":"CONCEPT","CHECK_DESCRIPTION":"For the combination of CONCEPT_ID  3033543 (Specific gravity of Urine) and UNIT_CONCEPT_ID 9648 (unified atomic mass unit), the number and percent of records that have a value less than      1.000.","CDM_TABLE_NAME":"MEASUREMENT","CDM_FIELD_NAME":"MEASUREMENT_CONCEPT_ID","CONCEPT_ID":" 3033543","UNIT_CONCEPT_ID":"9648","SQL_FILE":"concept_plausible_value_low.sql","CATEGORY":"Plausibility","SUBCATEGORY":"Atemporal","CONTEXT":"Verification","checkId":1857,"FAILED":0,"THRESHOLD_VALUE":5,"_row":"18.732"},{"NUM_VIOLATED_ROWS":0,"PCT_VIOLATED_ROWS":0,"NUM_DENOMINATOR_ROWS":0,"EXECUTION_TIME":"3.170929 secs","QUERY_TEXT":"\r\n/*********\r\nCONCEPT LEVEL check:\r\nPLAUSIBLE_VALUE_LOW - find any MEASUREMENT records that have VALUE_AS_NUMBER with non-null value < plausible low value\r\n\r\nParameters used in this template:\r\ncdmDatabaseSchema = cdm_ibm_mdcd_v993.dbo\r\nconceptId =  3033575\r\nunitConceptId = 8554\r\nplausibleValueLow =      0.000\r\n\r\n**********/\r\n\r\n\r\nSELECT num_violated_rows, CASE WHEN denominator.num_rows = 0 THEN 0 ELSE 1.0*num_violated_rows/denominator.num_rows END  AS pct_violated_rows, \r\n  denominator.num_rows as num_denominator_rows\r\nFROM\r\n(\r\n\tSELECT COUNT_BIG(*) AS num_violated_rows\r\n\tFROM\r\n\t(\r\n\t\tSELECT m.* \r\n\t\tFROM cdm_ibm_mdcd_v993.dbo.measurement m\r\n\t\t\r\n\t\tWHERE m.measurement_concept_id =  3033575\r\n\t\tAND m.unit_concept_id = 8554\r\n\t\tAND m.value_as_number IS NOT NULL\r\n\t\tAND m.value_as_number <      0.000\r\n\t) violated_rows\r\n) violated_row_count,\r\n( \r\n\tSELECT COUNT_BIG(*) AS num_rows\r\n\tFROM cdm_ibm_mdcd_v993.dbo.measurement m\r\n\t\r\n\tWHERE measurement_concept_id =  3033575\r\n\tAND unit_concept_id = 8554\r\n\tAND value_as_number IS NOT NULL\r\n) denominator\r\n;","CHECK_NAME":"plausibleValueLow","CHECK_LEVEL":"CONCEPT","CHECK_DESCRIPTION":"For the combination of CONCEPT_ID  3033575 (Monocytes [#/volume] in Blood by Automated count) and UNIT_CONCEPT_ID 8554 (percent), the number and percent of records that have a value less than      0.000.","CDM_TABLE_NAME":"MEASUREMENT","CDM_FIELD_NAME":"MEASUREMENT_CONCEPT_ID","CONCEPT_ID":" 3033575","UNIT_CONCEPT_ID":"8554","SQL_FILE":"concept_plausible_value_low.sql","CATEGORY":"Plausibility","SUBCATEGORY":"Atemporal","CONTEXT":"Verification","checkId":1858,"FAILED":0,"THRESHOLD_VALUE":5,"_row":"18.733"},{"NUM_VIOLATED_ROWS":0,"PCT_VIOLATED_ROWS":0,"NUM_DENOMINATOR_ROWS":0,"EXECUTION_TIME":"3.714912 secs","QUERY_TEXT":"\r\n/*********\r\nCONCEPT LEVEL check:\r\nPLAUSIBLE_VALUE_LOW - find any MEASUREMENT records that have VALUE_AS_NUMBER with non-null value < plausible low value\r\n\r\nParameters used in this template:\r\ncdmDatabaseSchema = cdm_ibm_mdcd_v993.dbo\r\nconceptId =  3033575\r\nunitConceptId = 8647\r\nplausibleValueLow =      1.000\r\n\r\n**********/\r\n\r\n\r\nSELECT num_violated_rows, CASE WHEN denominator.num_rows = 0 THEN 0 ELSE 1.0*num_violated_rows/denominator.num_rows END  AS pct_violated_rows, \r\n  denominator.num_rows as num_denominator_rows\r\nFROM\r\n(\r\n\tSELECT COUNT_BIG(*) AS num_violated_rows\r\n\tFROM\r\n\t(\r\n\t\tSELECT m.* \r\n\t\tFROM cdm_ibm_mdcd_v993.dbo.measurement m\r\n\t\t\r\n\t\tWHERE m.measurement_concept_id =  3033575\r\n\t\tAND m.unit_concept_id = 8647\r\n\t\tAND m.value_as_number IS NOT NULL\r\n\t\tAND m.value_as_number <      1.000\r\n\t) violated_rows\r\n) violated_row_count,\r\n( \r\n\tSELECT COUNT_BIG(*) AS num_rows\r\n\tFROM cdm_ibm_mdcd_v993.dbo.measurement m\r\n\t\r\n\tWHERE measurement_concept_id =  3033575\r\n\tAND unit_concept_id = 8647\r\n\tAND value_as_number IS NOT NULL\r\n) denominator\r\n;","CHECK_NAME":"plausibleValueLow","CHECK_LEVEL":"CONCEPT","CHECK_DESCRIPTION":"For the combination of CONCEPT_ID  3033575 (Monocytes [#/volume] in Blood by Automated count) and UNIT_CONCEPT_ID 8647 (per microliter), the number and percent of records that have a value less than      1.000.","CDM_TABLE_NAME":"MEASUREMENT","CDM_FIELD_NAME":"MEASUREMENT_CONCEPT_ID","CONCEPT_ID":" 3033575","UNIT_CONCEPT_ID":"8647","SQL_FILE":"concept_plausible_value_low.sql","CATEGORY":"Plausibility","SUBCATEGORY":"Atemporal","CONTEXT":"Verification","checkId":1859,"FAILED":0,"THRESHOLD_VALUE":5,"_row":"18.734"},{"NUM_VIOLATED_ROWS":0,"PCT_VIOLATED_ROWS":0,"NUM_DENOMINATOR_ROWS":0,"EXECUTION_TIME":"3.043886 secs","QUERY_TEXT":"\r\n/*********\r\nCONCEPT LEVEL check:\r\nPLAUSIBLE_VALUE_LOW - find any MEASUREMENT records that have VALUE_AS_NUMBER with non-null value < plausible low value\r\n\r\nParameters used in this template:\r\ncdmDatabaseSchema = cdm_ibm_mdcd_v993.dbo\r\nconceptId =  3033575\r\nunitConceptId = 8816\r\nplausibleValueLow =      0.000\r\n\r\n**********/\r\n\r\n\r\nSELECT num_violated_rows, CASE WHEN denominator.num_rows = 0 THEN 0 ELSE 1.0*num_violated_rows/denominator.num_rows END  AS pct_violated_rows, \r\n  denominator.num_rows as num_denominator_rows\r\nFROM\r\n(\r\n\tSELECT COUNT_BIG(*) AS num_violated_rows\r\n\tFROM\r\n\t(\r\n\t\tSELECT m.* \r\n\t\tFROM cdm_ibm_mdcd_v993.dbo.measurement m\r\n\t\t\r\n\t\tWHERE m.measurement_concept_id =  3033575\r\n\t\tAND m.unit_concept_id = 8816\r\n\t\tAND m.value_as_number IS NOT NULL\r\n\t\tAND m.value_as_number <      0.000\r\n\t) violated_rows\r\n) violated_row_count,\r\n( \r\n\tSELECT COUNT_BIG(*) AS num_rows\r\n\tFROM cdm_ibm_mdcd_v993.dbo.measurement m\r\n\t\r\n\tWHERE measurement_concept_id =  3033575\r\n\tAND unit_concept_id = 8816\r\n\tAND value_as_number IS NOT NULL\r\n) denominator\r\n;","CHECK_NAME":"plausibleValueLow","CHECK_LEVEL":"CONCEPT","CHECK_DESCRIPTION":"For the combination of CONCEPT_ID  3033575 (Monocytes [#/volume] in Blood by Automated count) and UNIT_CONCEPT_ID 8816 (million per milliliter), the number and percent of records that have a value less than      0.000.","CDM_TABLE_NAME":"MEASUREMENT","CDM_FIELD_NAME":"MEASUREMENT_CONCEPT_ID","CONCEPT_ID":" 3033575","UNIT_CONCEPT_ID":"8816","SQL_FILE":"concept_plausible_value_low.sql","CATEGORY":"Plausibility","SUBCATEGORY":"Atemporal","CONTEXT":"Verification","checkId":1860,"FAILED":0,"THRESHOLD_VALUE":5,"_row":"18.735"},{"NUM_VIOLATED_ROWS":0,"PCT_VIOLATED_ROWS":0,"NUM_DENOMINATOR_ROWS":0,"EXECUTION_TIME":"2.280952 secs","QUERY_TEXT":"\r\n/*********\r\nCONCEPT LEVEL check:\r\nPLAUSIBLE_VALUE_LOW - find any MEASUREMENT records that have VALUE_AS_NUMBER with non-null value < plausible low value\r\n\r\nParameters used in this template:\r\ncdmDatabaseSchema = cdm_ibm_mdcd_v993.dbo\r\nconceptId =  3033575\r\nunitConceptId = 8848\r\nplausibleValueLow =      0.000\r\n\r\n**********/\r\n\r\n\r\nSELECT num_violated_rows, CASE WHEN denominator.num_rows = 0 THEN 0 ELSE 1.0*num_violated_rows/denominator.num_rows END  AS pct_violated_rows, \r\n  denominator.num_rows as num_denominator_rows\r\nFROM\r\n(\r\n\tSELECT COUNT_BIG(*) AS num_violated_rows\r\n\tFROM\r\n\t(\r\n\t\tSELECT m.* \r\n\t\tFROM cdm_ibm_mdcd_v993.dbo.measurement m\r\n\t\t\r\n\t\tWHERE m.measurement_concept_id =  3033575\r\n\t\tAND m.unit_concept_id = 8848\r\n\t\tAND m.value_as_number IS NOT NULL\r\n\t\tAND m.value_as_number <      0.000\r\n\t) violated_rows\r\n) violated_row_count,\r\n( \r\n\tSELECT COUNT_BIG(*) AS num_rows\r\n\tFROM cdm_ibm_mdcd_v993.dbo.measurement m\r\n\t\r\n\tWHERE measurement_concept_id =  3033575\r\n\tAND unit_concept_id = 8848\r\n\tAND value_as_number IS NOT NULL\r\n) denominator\r\n;","CHECK_NAME":"plausibleValueLow","CHECK_LEVEL":"CONCEPT","CHECK_DESCRIPTION":"For the combination of CONCEPT_ID  3033575 (Monocytes [#/volume] in Blood by Automated count) and UNIT_CONCEPT_ID 8848 (thousand per microliter), the number and percent of records that have a value less than      0.000.","CDM_TABLE_NAME":"MEASUREMENT","CDM_FIELD_NAME":"MEASUREMENT_CONCEPT_ID","CONCEPT_ID":" 3033575","UNIT_CONCEPT_ID":"8848","SQL_FILE":"concept_plausible_value_low.sql","CATEGORY":"Plausibility","SUBCATEGORY":"Atemporal","CONTEXT":"Verification","checkId":1861,"FAILED":0,"THRESHOLD_VALUE":5,"_row":"18.736"},{"NUM_VIOLATED_ROWS":0,"PCT_VIOLATED_ROWS":0,"NUM_DENOMINATOR_ROWS":0,"EXECUTION_TIME":"3.602912 secs","QUERY_TEXT":"\r\n/*********\r\nCONCEPT LEVEL check:\r\nPLAUSIBLE_VALUE_LOW - find any MEASUREMENT records that have VALUE_AS_NUMBER with non-null value < plausible low value\r\n\r\nParameters used in this template:\r\ncdmDatabaseSchema = cdm_ibm_mdcd_v993.dbo\r\nconceptId =  3033575\r\nunitConceptId = 8961\r\nplausibleValueLow =      0.000\r\n\r\n**********/\r\n\r\n\r\nSELECT num_violated_rows, CASE WHEN denominator.num_rows = 0 THEN 0 ELSE 1.0*num_violated_rows/denominator.num_rows END  AS pct_violated_rows, \r\n  denominator.num_rows as num_denominator_rows\r\nFROM\r\n(\r\n\tSELECT COUNT_BIG(*) AS num_violated_rows\r\n\tFROM\r\n\t(\r\n\t\tSELECT m.* \r\n\t\tFROM cdm_ibm_mdcd_v993.dbo.measurement m\r\n\t\t\r\n\t\tWHERE m.measurement_concept_id =  3033575\r\n\t\tAND m.unit_concept_id = 8961\r\n\t\tAND m.value_as_number IS NOT NULL\r\n\t\tAND m.value_as_number <      0.000\r\n\t) violated_rows\r\n) violated_row_count,\r\n( \r\n\tSELECT COUNT_BIG(*) AS num_rows\r\n\tFROM cdm_ibm_mdcd_v993.dbo.measurement m\r\n\t\r\n\tWHERE measurement_concept_id =  3033575\r\n\tAND unit_concept_id = 8961\r\n\tAND value_as_number IS NOT NULL\r\n) denominator\r\n;","CHECK_NAME":"plausibleValueLow","CHECK_LEVEL":"CONCEPT","CHECK_DESCRIPTION":"For the combination of CONCEPT_ID  3033575 (Monocytes [#/volume] in Blood by Automated count) and UNIT_CONCEPT_ID 8961 (thousand per cubic millimeter), the number and percent of records that have a value less than      0.000.","CDM_TABLE_NAME":"MEASUREMENT","CDM_FIELD_NAME":"MEASUREMENT_CONCEPT_ID","CONCEPT_ID":" 3033575","UNIT_CONCEPT_ID":"8961","SQL_FILE":"concept_plausible_value_low.sql","CATEGORY":"Plausibility","SUBCATEGORY":"Atemporal","CONTEXT":"Verification","checkId":1862,"FAILED":0,"THRESHOLD_VALUE":5,"_row":"18.737"},{"NUM_VIOLATED_ROWS":0,"PCT_VIOLATED_ROWS":0,"NUM_DENOMINATOR_ROWS":0,"EXECUTION_TIME":"3.792894 secs","QUERY_TEXT":"\r\n/*********\r\nCONCEPT LEVEL check:\r\nPLAUSIBLE_VALUE_LOW - find any MEASUREMENT records that have VALUE_AS_NUMBER with non-null value < plausible low value\r\n\r\nParameters used in this template:\r\ncdmDatabaseSchema = cdm_ibm_mdcd_v993.dbo\r\nconceptId =  3033575\r\nunitConceptId = 9436\r\nplausibleValueLow =      0.000\r\n\r\n**********/\r\n\r\n\r\nSELECT num_violated_rows, CASE WHEN denominator.num_rows = 0 THEN 0 ELSE 1.0*num_violated_rows/denominator.num_rows END  AS pct_violated_rows, \r\n  denominator.num_rows as num_denominator_rows\r\nFROM\r\n(\r\n\tSELECT COUNT_BIG(*) AS num_violated_rows\r\n\tFROM\r\n\t(\r\n\t\tSELECT m.* \r\n\t\tFROM cdm_ibm_mdcd_v993.dbo.measurement m\r\n\t\t\r\n\t\tWHERE m.measurement_concept_id =  3033575\r\n\t\tAND m.unit_concept_id = 9436\r\n\t\tAND m.value_as_number IS NOT NULL\r\n\t\tAND m.value_as_number <      0.000\r\n\t) violated_rows\r\n) violated_row_count,\r\n( \r\n\tSELECT COUNT_BIG(*) AS num_rows\r\n\tFROM cdm_ibm_mdcd_v993.dbo.measurement m\r\n\t\r\n\tWHERE measurement_concept_id =  3033575\r\n\tAND unit_concept_id = 9436\r\n\tAND value_as_number IS NOT NULL\r\n) denominator\r\n;","CHECK_NAME":"plausibleValueLow","CHECK_LEVEL":"CONCEPT","CHECK_DESCRIPTION":"For the combination of CONCEPT_ID  3033575 (Monocytes [#/volume] in Blood by Automated count) and UNIT_CONCEPT_ID 9436 (thousand per milliliter), the number and percent of records that have a value less than      0.000.","CDM_TABLE_NAME":"MEASUREMENT","CDM_FIELD_NAME":"MEASUREMENT_CONCEPT_ID","CONCEPT_ID":" 3033575","UNIT_CONCEPT_ID":"9436","SQL_FILE":"concept_plausible_value_low.sql","CATEGORY":"Plausibility","SUBCATEGORY":"Atemporal","CONTEXT":"Verification","checkId":1863,"FAILED":0,"THRESHOLD_VALUE":5,"_row":"18.738"},{"NUM_VIOLATED_ROWS":0,"PCT_VIOLATED_ROWS":0,"NUM_DENOMINATOR_ROWS":0,"EXECUTION_TIME":"4.840868 secs","QUERY_TEXT":"\r\n/*********\r\nCONCEPT LEVEL check:\r\nPLAUSIBLE_VALUE_LOW - find any MEASUREMENT records that have VALUE_AS_NUMBER with non-null value < plausible low value\r\n\r\nParameters used in this template:\r\ncdmDatabaseSchema = cdm_ibm_mdcd_v993.dbo\r\nconceptId =  3034107\r\nunitConceptId = 8554\r\nplausibleValueLow =      0.000\r\n\r\n**********/\r\n\r\n\r\nSELECT num_violated_rows, CASE WHEN denominator.num_rows = 0 THEN 0 ELSE 1.0*num_violated_rows/denominator.num_rows END  AS pct_violated_rows, \r\n  denominator.num_rows as num_denominator_rows\r\nFROM\r\n(\r\n\tSELECT COUNT_BIG(*) AS num_violated_rows\r\n\tFROM\r\n\t(\r\n\t\tSELECT m.* \r\n\t\tFROM cdm_ibm_mdcd_v993.dbo.measurement m\r\n\t\t\r\n\t\tWHERE m.measurement_concept_id =  3034107\r\n\t\tAND m.unit_concept_id = 8554\r\n\t\tAND m.value_as_number IS NOT NULL\r\n\t\tAND m.value_as_number <      0.000\r\n\t) violated_rows\r\n) violated_row_count,\r\n( \r\n\tSELECT COUNT_BIG(*) AS num_rows\r\n\tFROM cdm_ibm_mdcd_v993.dbo.measurement m\r\n\t\r\n\tWHERE measurement_concept_id =  3034107\r\n\tAND unit_concept_id = 8554\r\n\tAND value_as_number IS NOT NULL\r\n) denominator\r\n;","CHECK_NAME":"plausibleValueLow","CHECK_LEVEL":"CONCEPT","CHECK_DESCRIPTION":"For the combination of CONCEPT_ID  3034107 (Monocytes [#/volume] in Blood by Manual count) and UNIT_CONCEPT_ID 8554 (percent), the number and percent of records that have a value less than      0.000.","CDM_TABLE_NAME":"MEASUREMENT","CDM_FIELD_NAME":"MEASUREMENT_CONCEPT_ID","CONCEPT_ID":" 3034107","UNIT_CONCEPT_ID":"8554","SQL_FILE":"concept_plausible_value_low.sql","CATEGORY":"Plausibility","SUBCATEGORY":"Atemporal","CONTEXT":"Verification","checkId":1864,"FAILED":0,"THRESHOLD_VALUE":5,"_row":"18.739"},{"NUM_VIOLATED_ROWS":0,"PCT_VIOLATED_ROWS":0,"NUM_DENOMINATOR_ROWS":0,"EXECUTION_TIME":"0.891002 secs","QUERY_TEXT":"\r\n/*********\r\nCONCEPT LEVEL check:\r\nPLAUSIBLE_VALUE_LOW - find any MEASUREMENT records that have VALUE_AS_NUMBER with non-null value < plausible low value\r\n\r\nParameters used in this template:\r\ncdmDatabaseSchema = cdm_ibm_mdcd_v993.dbo\r\nconceptId =  3034204\r\nunitConceptId = 8840\r\nplausibleValueLow =      1.000\r\n\r\n**********/\r\n\r\n\r\nSELECT num_violated_rows, CASE WHEN denominator.num_rows = 0 THEN 0 ELSE 1.0*num_violated_rows/denominator.num_rows END  AS pct_violated_rows, \r\n  denominator.num_rows as num_denominator_rows\r\nFROM\r\n(\r\n\tSELECT COUNT_BIG(*) AS num_violated_rows\r\n\tFROM\r\n\t(\r\n\t\tSELECT m.* \r\n\t\tFROM cdm_ibm_mdcd_v993.dbo.measurement m\r\n\t\t\r\n\t\tWHERE m.measurement_concept_id =  3034204\r\n\t\tAND m.unit_concept_id = 8840\r\n\t\tAND m.value_as_number IS NOT NULL\r\n\t\tAND m.value_as_number <      1.000\r\n\t) violated_rows\r\n) violated_row_count,\r\n( \r\n\tSELECT COUNT_BIG(*) AS num_rows\r\n\tFROM cdm_ibm_mdcd_v993.dbo.measurement m\r\n\t\r\n\tWHERE measurement_concept_id =  3034204\r\n\tAND unit_concept_id = 8840\r\n\tAND value_as_number IS NOT NULL\r\n) denominator\r\n;","CHECK_NAME":"plausibleValueLow","CHECK_LEVEL":"CONCEPT","CHECK_DESCRIPTION":"For the combination of CONCEPT_ID  3034204 (Urea [Mass/volume] in Serum or Plasma) and UNIT_CONCEPT_ID 8840 (milligram per deciliter), the number and percent of records that have a value less than      1.000.","CDM_TABLE_NAME":"MEASUREMENT","CDM_FIELD_NAME":"MEASUREMENT_CONCEPT_ID","CONCEPT_ID":" 3034204","UNIT_CONCEPT_ID":"8840","SQL_FILE":"concept_plausible_value_low.sql","CATEGORY":"Plausibility","SUBCATEGORY":"Atemporal","CONTEXT":"Verification","checkId":1865,"FAILED":0,"THRESHOLD_VALUE":5,"_row":"18.740"},{"NUM_VIOLATED_ROWS":0,"PCT_VIOLATED_ROWS":0,"NUM_DENOMINATOR_ROWS":0,"EXECUTION_TIME":"5.542816 secs","QUERY_TEXT":"\r\n/*********\r\nCONCEPT LEVEL check:\r\nPLAUSIBLE_VALUE_LOW - find any MEASUREMENT records that have VALUE_AS_NUMBER with non-null value < plausible low value\r\n\r\nParameters used in this template:\r\ncdmDatabaseSchema = cdm_ibm_mdcd_v993.dbo\r\nconceptId =  3034426\r\nunitConceptId = 8554\r\nplausibleValueLow =      0.000\r\n\r\n**********/\r\n\r\n\r\nSELECT num_violated_rows, CASE WHEN denominator.num_rows = 0 THEN 0 ELSE 1.0*num_violated_rows/denominator.num_rows END  AS pct_violated_rows, \r\n  denominator.num_rows as num_denominator_rows\r\nFROM\r\n(\r\n\tSELECT COUNT_BIG(*) AS num_violated_rows\r\n\tFROM\r\n\t(\r\n\t\tSELECT m.* \r\n\t\tFROM cdm_ibm_mdcd_v993.dbo.measurement m\r\n\t\t\r\n\t\tWHERE m.measurement_concept_id =  3034426\r\n\t\tAND m.unit_concept_id = 8554\r\n\t\tAND m.value_as_number IS NOT NULL\r\n\t\tAND m.value_as_number <      0.000\r\n\t) violated_rows\r\n) violated_row_count,\r\n( \r\n\tSELECT COUNT_BIG(*) AS num_rows\r\n\tFROM cdm_ibm_mdcd_v993.dbo.measurement m\r\n\t\r\n\tWHERE measurement_concept_id =  3034426\r\n\tAND unit_concept_id = 8554\r\n\tAND value_as_number IS NOT NULL\r\n) denominator\r\n;","CHECK_NAME":"plausibleValueLow","CHECK_LEVEL":"CONCEPT","CHECK_DESCRIPTION":"For the combination of CONCEPT_ID  3034426 (Prothrombin time (PT)) and UNIT_CONCEPT_ID 8554 (percent), the number and percent of records that have a value less than      0.000.","CDM_TABLE_NAME":"MEASUREMENT","CDM_FIELD_NAME":"MEASUREMENT_CONCEPT_ID","CONCEPT_ID":" 3034426","UNIT_CONCEPT_ID":"8554","SQL_FILE":"concept_plausible_value_low.sql","CATEGORY":"Plausibility","SUBCATEGORY":"Atemporal","CONTEXT":"Verification","checkId":1866,"FAILED":0,"THRESHOLD_VALUE":5,"_row":"18.741"},{"NUM_VIOLATED_ROWS":0,"PCT_VIOLATED_ROWS":0,"NUM_DENOMINATOR_ROWS":0,"EXECUTION_TIME":"1.220970 secs","QUERY_TEXT":"\r\n/*********\r\nCONCEPT LEVEL check:\r\nPLAUSIBLE_VALUE_LOW - find any MEASUREMENT records that have VALUE_AS_NUMBER with non-null value < plausible low value\r\n\r\nParameters used in this template:\r\ncdmDatabaseSchema = cdm_ibm_mdcd_v993.dbo\r\nconceptId =  3034426\r\nunitConceptId = 8555\r\nplausibleValueLow =      3.000\r\n\r\n**********/\r\n\r\n\r\nSELECT num_violated_rows, CASE WHEN denominator.num_rows = 0 THEN 0 ELSE 1.0*num_violated_rows/denominator.num_rows END  AS pct_violated_rows, \r\n  denominator.num_rows as num_denominator_rows\r\nFROM\r\n(\r\n\tSELECT COUNT_BIG(*) AS num_violated_rows\r\n\tFROM\r\n\t(\r\n\t\tSELECT m.* \r\n\t\tFROM cdm_ibm_mdcd_v993.dbo.measurement m\r\n\t\t\r\n\t\tWHERE m.measurement_concept_id =  3034426\r\n\t\tAND m.unit_concept_id = 8555\r\n\t\tAND m.value_as_number IS NOT NULL\r\n\t\tAND m.value_as_number <      3.000\r\n\t) violated_rows\r\n) violated_row_count,\r\n( \r\n\tSELECT COUNT_BIG(*) AS num_rows\r\n\tFROM cdm_ibm_mdcd_v993.dbo.measurement m\r\n\t\r\n\tWHERE measurement_concept_id =  3034426\r\n\tAND unit_concept_id = 8555\r\n\tAND value_as_number IS NOT NULL\r\n) denominator\r\n;","CHECK_NAME":"plausibleValueLow","CHECK_LEVEL":"CONCEPT","CHECK_DESCRIPTION":"For the combination of CONCEPT_ID  3034426 (Prothrombin time (PT)) and UNIT_CONCEPT_ID 8555 (second), the number and percent of records that have a value less than      3.000.","CDM_TABLE_NAME":"MEASUREMENT","CDM_FIELD_NAME":"MEASUREMENT_CONCEPT_ID","CONCEPT_ID":" 3034426","UNIT_CONCEPT_ID":"8555","SQL_FILE":"concept_plausible_value_low.sql","CATEGORY":"Plausibility","SUBCATEGORY":"Atemporal","CONTEXT":"Verification","checkId":1867,"FAILED":0,"THRESHOLD_VALUE":5,"_row":"18.742"},{"NUM_VIOLATED_ROWS":0,"PCT_VIOLATED_ROWS":0,"NUM_DENOMINATOR_ROWS":0,"EXECUTION_TIME":"7.108814 secs","QUERY_TEXT":"\r\n/*********\r\nCONCEPT LEVEL check:\r\nPLAUSIBLE_VALUE_LOW - find any MEASUREMENT records that have VALUE_AS_NUMBER with non-null value < plausible low value\r\n\r\nParameters used in this template:\r\ncdmDatabaseSchema = cdm_ibm_mdcd_v993.dbo\r\nconceptId =  3034639\r\nunitConceptId = 8554\r\nplausibleValueLow =      0.000\r\n\r\n**********/\r\n\r\n\r\nSELECT num_violated_rows, CASE WHEN denominator.num_rows = 0 THEN 0 ELSE 1.0*num_violated_rows/denominator.num_rows END  AS pct_violated_rows, \r\n  denominator.num_rows as num_denominator_rows\r\nFROM\r\n(\r\n\tSELECT COUNT_BIG(*) AS num_violated_rows\r\n\tFROM\r\n\t(\r\n\t\tSELECT m.* \r\n\t\tFROM cdm_ibm_mdcd_v993.dbo.measurement m\r\n\t\t\r\n\t\tWHERE m.measurement_concept_id =  3034639\r\n\t\tAND m.unit_concept_id = 8554\r\n\t\tAND m.value_as_number IS NOT NULL\r\n\t\tAND m.value_as_number <      0.000\r\n\t) violated_rows\r\n) violated_row_count,\r\n( \r\n\tSELECT COUNT_BIG(*) AS num_rows\r\n\tFROM cdm_ibm_mdcd_v993.dbo.measurement m\r\n\t\r\n\tWHERE measurement_concept_id =  3034639\r\n\tAND unit_concept_id = 8554\r\n\tAND value_as_number IS NOT NULL\r\n) denominator\r\n;","CHECK_NAME":"plausibleValueLow","CHECK_LEVEL":"CONCEPT","CHECK_DESCRIPTION":"For the combination of CONCEPT_ID  3034639 (Hemoglobin A1c [Mass/volume] in Blood) and UNIT_CONCEPT_ID 8554 (percent), the number and percent of records that have a value less than      0.000.","CDM_TABLE_NAME":"MEASUREMENT","CDM_FIELD_NAME":"MEASUREMENT_CONCEPT_ID","CONCEPT_ID":" 3034639","UNIT_CONCEPT_ID":"8554","SQL_FILE":"concept_plausible_value_low.sql","CATEGORY":"Plausibility","SUBCATEGORY":"Atemporal","CONTEXT":"Verification","checkId":1868,"FAILED":0,"THRESHOLD_VALUE":5,"_row":"18.743"},{"NUM_VIOLATED_ROWS":0,"PCT_VIOLATED_ROWS":0,"NUM_DENOMINATOR_ROWS":0,"EXECUTION_TIME":"2.774934 secs","QUERY_TEXT":"\r\n/*********\r\nCONCEPT LEVEL check:\r\nPLAUSIBLE_VALUE_LOW - find any MEASUREMENT records that have VALUE_AS_NUMBER with non-null value < plausible low value\r\n\r\nParameters used in this template:\r\ncdmDatabaseSchema = cdm_ibm_mdcd_v993.dbo\r\nconceptId =  3034639\r\nunitConceptId = 8713\r\nplausibleValueLow =      1.000\r\n\r\n**********/\r\n\r\n\r\nSELECT num_violated_rows, CASE WHEN denominator.num_rows = 0 THEN 0 ELSE 1.0*num_violated_rows/denominator.num_rows END  AS pct_violated_rows, \r\n  denominator.num_rows as num_denominator_rows\r\nFROM\r\n(\r\n\tSELECT COUNT_BIG(*) AS num_violated_rows\r\n\tFROM\r\n\t(\r\n\t\tSELECT m.* \r\n\t\tFROM cdm_ibm_mdcd_v993.dbo.measurement m\r\n\t\t\r\n\t\tWHERE m.measurement_concept_id =  3034639\r\n\t\tAND m.unit_concept_id = 8713\r\n\t\tAND m.value_as_number IS NOT NULL\r\n\t\tAND m.value_as_number <      1.000\r\n\t) violated_rows\r\n) violated_row_count,\r\n( \r\n\tSELECT COUNT_BIG(*) AS num_rows\r\n\tFROM cdm_ibm_mdcd_v993.dbo.measurement m\r\n\t\r\n\tWHERE measurement_concept_id =  3034639\r\n\tAND unit_concept_id = 8713\r\n\tAND value_as_number IS NOT NULL\r\n) denominator\r\n;","CHECK_NAME":"plausibleValueLow","CHECK_LEVEL":"CONCEPT","CHECK_DESCRIPTION":"For the combination of CONCEPT_ID  3034639 (Hemoglobin A1c [Mass/volume] in Blood) and UNIT_CONCEPT_ID 8713 (gram per deciliter), the number and percent of records that have a value less than      1.000.","CDM_TABLE_NAME":"MEASUREMENT","CDM_FIELD_NAME":"MEASUREMENT_CONCEPT_ID","CONCEPT_ID":" 3034639","UNIT_CONCEPT_ID":"8713","SQL_FILE":"concept_plausible_value_low.sql","CATEGORY":"Plausibility","SUBCATEGORY":"Atemporal","CONTEXT":"Verification","checkId":1869,"FAILED":0,"THRESHOLD_VALUE":5,"_row":"18.744"},{"NUM_VIOLATED_ROWS":0,"PCT_VIOLATED_ROWS":0,"NUM_DENOMINATOR_ROWS":0,"EXECUTION_TIME":"2.536939 secs","QUERY_TEXT":"\r\n/*********\r\nCONCEPT LEVEL check:\r\nPLAUSIBLE_VALUE_LOW - find any MEASUREMENT records that have VALUE_AS_NUMBER with non-null value < plausible low value\r\n\r\nParameters used in this template:\r\ncdmDatabaseSchema = cdm_ibm_mdcd_v993.dbo\r\nconceptId =  3034739\r\nunitConceptId = 8605\r\nplausibleValueLow =    220.000\r\n\r\n**********/\r\n\r\n\r\nSELECT num_violated_rows, CASE WHEN denominator.num_rows = 0 THEN 0 ELSE 1.0*num_violated_rows/denominator.num_rows END  AS pct_violated_rows, \r\n  denominator.num_rows as num_denominator_rows\r\nFROM\r\n(\r\n\tSELECT COUNT_BIG(*) AS num_violated_rows\r\n\tFROM\r\n\t(\r\n\t\tSELECT m.* \r\n\t\tFROM cdm_ibm_mdcd_v993.dbo.measurement m\r\n\t\t\r\n\t\tWHERE m.measurement_concept_id =  3034739\r\n\t\tAND m.unit_concept_id = 8605\r\n\t\tAND m.value_as_number IS NOT NULL\r\n\t\tAND m.value_as_number <    220.000\r\n\t) violated_rows\r\n) violated_row_count,\r\n( \r\n\tSELECT COUNT_BIG(*) AS num_rows\r\n\tFROM cdm_ibm_mdcd_v993.dbo.measurement m\r\n\t\r\n\tWHERE measurement_concept_id =  3034739\r\n\tAND unit_concept_id = 8605\r\n\tAND value_as_number IS NOT NULL\r\n) denominator\r\n;","CHECK_NAME":"plausibleValueLow","CHECK_LEVEL":"CONCEPT","CHECK_DESCRIPTION":"For the combination of CONCEPT_ID  3034739 (Osmolality of Serum or Plasma by calculation) and UNIT_CONCEPT_ID 8605 (milliosmole), the number and percent of records that have a value less than    220.000.","CDM_TABLE_NAME":"MEASUREMENT","CDM_FIELD_NAME":"MEASUREMENT_CONCEPT_ID","CONCEPT_ID":" 3034739","UNIT_CONCEPT_ID":"8605","SQL_FILE":"concept_plausible_value_low.sql","CATEGORY":"Plausibility","SUBCATEGORY":"Atemporal","CONTEXT":"Verification","checkId":1870,"FAILED":0,"THRESHOLD_VALUE":5,"_row":"18.745"},{"NUM_VIOLATED_ROWS":0,"PCT_VIOLATED_ROWS":0,"NUM_DENOMINATOR_ROWS":0,"EXECUTION_TIME":"13.127652 secs","QUERY_TEXT":"\r\n/*********\r\nCONCEPT LEVEL check:\r\nPLAUSIBLE_VALUE_LOW - find any MEASUREMENT records that have VALUE_AS_NUMBER with non-null value < plausible low value\r\n\r\nParameters used in this template:\r\ncdmDatabaseSchema = cdm_ibm_mdcd_v993.dbo\r\nconceptId =  3034739\r\nunitConceptId = 8862\r\nplausibleValueLow =    220.000\r\n\r\n**********/\r\n\r\n\r\nSELECT num_violated_rows, CASE WHEN denominator.num_rows = 0 THEN 0 ELSE 1.0*num_violated_rows/denominator.num_rows END  AS pct_violated_rows, \r\n  denominator.num_rows as num_denominator_rows\r\nFROM\r\n(\r\n\tSELECT COUNT_BIG(*) AS num_violated_rows\r\n\tFROM\r\n\t(\r\n\t\tSELECT m.* \r\n\t\tFROM cdm_ibm_mdcd_v993.dbo.measurement m\r\n\t\t\r\n\t\tWHERE m.measurement_concept_id =  3034739\r\n\t\tAND m.unit_concept_id = 8862\r\n\t\tAND m.value_as_number IS NOT NULL\r\n\t\tAND m.value_as_number <    220.000\r\n\t) violated_rows\r\n) violated_row_count,\r\n( \r\n\tSELECT COUNT_BIG(*) AS num_rows\r\n\tFROM cdm_ibm_mdcd_v993.dbo.measurement m\r\n\t\r\n\tWHERE measurement_concept_id =  3034739\r\n\tAND unit_concept_id = 8862\r\n\tAND value_as_number IS NOT NULL\r\n) denominator\r\n;","CHECK_NAME":"plausibleValueLow","CHECK_LEVEL":"CONCEPT","CHECK_DESCRIPTION":"For the combination of CONCEPT_ID  3034739 (Osmolality of Serum or Plasma by calculation) and UNIT_CONCEPT_ID 8862 (milliosmole per kilogram), the number and percent of records that have a value less than    220.000.","CDM_TABLE_NAME":"MEASUREMENT","CDM_FIELD_NAME":"MEASUREMENT_CONCEPT_ID","CONCEPT_ID":" 3034739","UNIT_CONCEPT_ID":"8862","SQL_FILE":"concept_plausible_value_low.sql","CATEGORY":"Plausibility","SUBCATEGORY":"Atemporal","CONTEXT":"Verification","checkId":1871,"FAILED":0,"THRESHOLD_VALUE":5,"_row":"18.746"},{"NUM_VIOLATED_ROWS":0,"PCT_VIOLATED_ROWS":0,"NUM_DENOMINATOR_ROWS":0,"EXECUTION_TIME":"0.608969 secs","QUERY_TEXT":"\r\n/*********\r\nCONCEPT LEVEL check:\r\nPLAUSIBLE_VALUE_LOW - find any MEASUREMENT records that have VALUE_AS_NUMBER with non-null value < plausible low value\r\n\r\nParameters used in this template:\r\ncdmDatabaseSchema = cdm_ibm_mdcd_v993.dbo\r\nconceptId =  3034739\r\nunitConceptId = 9577\r\nplausibleValueLow =    220.000\r\n\r\n**********/\r\n\r\n\r\nSELECT num_violated_rows, CASE WHEN denominator.num_rows = 0 THEN 0 ELSE 1.0*num_violated_rows/denominator.num_rows END  AS pct_violated_rows, \r\n  denominator.num_rows as num_denominator_rows\r\nFROM\r\n(\r\n\tSELECT COUNT_BIG(*) AS num_violated_rows\r\n\tFROM\r\n\t(\r\n\t\tSELECT m.* \r\n\t\tFROM cdm_ibm_mdcd_v993.dbo.measurement m\r\n\t\t\r\n\t\tWHERE m.measurement_concept_id =  3034739\r\n\t\tAND m.unit_concept_id = 9577\r\n\t\tAND m.value_as_number IS NOT NULL\r\n\t\tAND m.value_as_number <    220.000\r\n\t) violated_rows\r\n) violated_row_count,\r\n( \r\n\tSELECT COUNT_BIG(*) AS num_rows\r\n\tFROM cdm_ibm_mdcd_v993.dbo.measurement m\r\n\t\r\n\tWHERE measurement_concept_id =  3034739\r\n\tAND unit_concept_id = 9577\r\n\tAND value_as_number IS NOT NULL\r\n) denominator\r\n;","CHECK_NAME":"plausibleValueLow","CHECK_LEVEL":"CONCEPT","CHECK_DESCRIPTION":"For the combination of CONCEPT_ID  3034739 (Osmolality of Serum or Plasma by calculation) and UNIT_CONCEPT_ID 9577 (millimole per kilogram), the number and percent of records that have a value less than    220.000.","CDM_TABLE_NAME":"MEASUREMENT","CDM_FIELD_NAME":"MEASUREMENT_CONCEPT_ID","CONCEPT_ID":" 3034739","UNIT_CONCEPT_ID":"9577","SQL_FILE":"concept_plausible_value_low.sql","CATEGORY":"Plausibility","SUBCATEGORY":"Atemporal","CONTEXT":"Verification","checkId":1872,"FAILED":0,"THRESHOLD_VALUE":5,"_row":"18.747"},{"NUM_VIOLATED_ROWS":0,"PCT_VIOLATED_ROWS":0,"NUM_DENOMINATOR_ROWS":0,"EXECUTION_TIME":"5.509846 secs","QUERY_TEXT":"\r\n/*********\r\nCONCEPT LEVEL check:\r\nPLAUSIBLE_VALUE_LOW - find any MEASUREMENT records that have VALUE_AS_NUMBER with non-null value < plausible low value\r\n\r\nParameters used in this template:\r\ncdmDatabaseSchema = cdm_ibm_mdcd_v993.dbo\r\nconceptId =  3035941\r\nunitConceptId = 8554\r\nplausibleValueLow =      0.000\r\n\r\n**********/\r\n\r\n\r\nSELECT num_violated_rows, CASE WHEN denominator.num_rows = 0 THEN 0 ELSE 1.0*num_violated_rows/denominator.num_rows END  AS pct_violated_rows, \r\n  denominator.num_rows as num_denominator_rows\r\nFROM\r\n(\r\n\tSELECT COUNT_BIG(*) AS num_violated_rows\r\n\tFROM\r\n\t(\r\n\t\tSELECT m.* \r\n\t\tFROM cdm_ibm_mdcd_v993.dbo.measurement m\r\n\t\t\r\n\t\tWHERE m.measurement_concept_id =  3035941\r\n\t\tAND m.unit_concept_id = 8554\r\n\t\tAND m.value_as_number IS NOT NULL\r\n\t\tAND m.value_as_number <      0.000\r\n\t) violated_rows\r\n) violated_row_count,\r\n( \r\n\tSELECT COUNT_BIG(*) AS num_rows\r\n\tFROM cdm_ibm_mdcd_v993.dbo.measurement m\r\n\t\r\n\tWHERE measurement_concept_id =  3035941\r\n\tAND unit_concept_id = 8554\r\n\tAND value_as_number IS NOT NULL\r\n) denominator\r\n;","CHECK_NAME":"plausibleValueLow","CHECK_LEVEL":"CONCEPT","CHECK_DESCRIPTION":"For the combination of CONCEPT_ID  3035941 (MCH [Entitic mass]) and UNIT_CONCEPT_ID 8554 (percent), the number and percent of records that have a value less than      0.000.","CDM_TABLE_NAME":"MEASUREMENT","CDM_FIELD_NAME":"MEASUREMENT_CONCEPT_ID","CONCEPT_ID":" 3035941","UNIT_CONCEPT_ID":"8554","SQL_FILE":"concept_plausible_value_low.sql","CATEGORY":"Plausibility","SUBCATEGORY":"Atemporal","CONTEXT":"Verification","checkId":1873,"FAILED":0,"THRESHOLD_VALUE":5,"_row":"18.748"},{"NUM_VIOLATED_ROWS":0,"PCT_VIOLATED_ROWS":0,"NUM_DENOMINATOR_ROWS":0,"EXECUTION_TIME":"0.557986 secs","QUERY_TEXT":"\r\n/*********\r\nCONCEPT LEVEL check:\r\nPLAUSIBLE_VALUE_LOW - find any MEASUREMENT records that have VALUE_AS_NUMBER with non-null value < plausible low value\r\n\r\nParameters used in this template:\r\ncdmDatabaseSchema = cdm_ibm_mdcd_v993.dbo\r\nconceptId =  3035941\r\nunitConceptId = 8564\r\nplausibleValueLow =      0.000\r\n\r\n**********/\r\n\r\n\r\nSELECT num_violated_rows, CASE WHEN denominator.num_rows = 0 THEN 0 ELSE 1.0*num_violated_rows/denominator.num_rows END  AS pct_violated_rows, \r\n  denominator.num_rows as num_denominator_rows\r\nFROM\r\n(\r\n\tSELECT COUNT_BIG(*) AS num_violated_rows\r\n\tFROM\r\n\t(\r\n\t\tSELECT m.* \r\n\t\tFROM cdm_ibm_mdcd_v993.dbo.measurement m\r\n\t\t\r\n\t\tWHERE m.measurement_concept_id =  3035941\r\n\t\tAND m.unit_concept_id = 8564\r\n\t\tAND m.value_as_number IS NOT NULL\r\n\t\tAND m.value_as_number <      0.000\r\n\t) violated_rows\r\n) violated_row_count,\r\n( \r\n\tSELECT COUNT_BIG(*) AS num_rows\r\n\tFROM cdm_ibm_mdcd_v993.dbo.measurement m\r\n\t\r\n\tWHERE measurement_concept_id =  3035941\r\n\tAND unit_concept_id = 8564\r\n\tAND value_as_number IS NOT NULL\r\n) denominator\r\n;","CHECK_NAME":"plausibleValueLow","CHECK_LEVEL":"CONCEPT","CHECK_DESCRIPTION":"For the combination of CONCEPT_ID  3035941 (MCH [Entitic mass]) and UNIT_CONCEPT_ID 8564 (picogram), the number and percent of records that have a value less than      0.000.","CDM_TABLE_NAME":"MEASUREMENT","CDM_FIELD_NAME":"MEASUREMENT_CONCEPT_ID","CONCEPT_ID":" 3035941","UNIT_CONCEPT_ID":"8564","SQL_FILE":"concept_plausible_value_low.sql","CATEGORY":"Plausibility","SUBCATEGORY":"Atemporal","CONTEXT":"Verification","checkId":1874,"FAILED":0,"THRESHOLD_VALUE":5,"_row":"18.749"},{"NUM_VIOLATED_ROWS":0,"PCT_VIOLATED_ROWS":0,"NUM_DENOMINATOR_ROWS":0,"EXECUTION_TIME":"0.547979 secs","QUERY_TEXT":"\r\n/*********\r\nCONCEPT LEVEL check:\r\nPLAUSIBLE_VALUE_LOW - find any MEASUREMENT records that have VALUE_AS_NUMBER with non-null value < plausible low value\r\n\r\nParameters used in this template:\r\ncdmDatabaseSchema = cdm_ibm_mdcd_v993.dbo\r\nconceptId =  3035995\r\nunitConceptId = 8645\r\nplausibleValueLow =     20.000\r\n\r\n**********/\r\n\r\n\r\nSELECT num_violated_rows, CASE WHEN denominator.num_rows = 0 THEN 0 ELSE 1.0*num_violated_rows/denominator.num_rows END  AS pct_violated_rows, \r\n  denominator.num_rows as num_denominator_rows\r\nFROM\r\n(\r\n\tSELECT COUNT_BIG(*) AS num_violated_rows\r\n\tFROM\r\n\t(\r\n\t\tSELECT m.* \r\n\t\tFROM cdm_ibm_mdcd_v993.dbo.measurement m\r\n\t\t\r\n\t\tWHERE m.measurement_concept_id =  3035995\r\n\t\tAND m.unit_concept_id = 8645\r\n\t\tAND m.value_as_number IS NOT NULL\r\n\t\tAND m.value_as_number <     20.000\r\n\t) violated_rows\r\n) violated_row_count,\r\n( \r\n\tSELECT COUNT_BIG(*) AS num_rows\r\n\tFROM cdm_ibm_mdcd_v993.dbo.measurement m\r\n\t\r\n\tWHERE measurement_concept_id =  3035995\r\n\tAND unit_concept_id = 8645\r\n\tAND value_as_number IS NOT NULL\r\n) denominator\r\n;","CHECK_NAME":"plausibleValueLow","CHECK_LEVEL":"CONCEPT","CHECK_DESCRIPTION":"For the combination of CONCEPT_ID  3035995 (Alkaline phosphatase [Enzymatic activity/volume] in Serum or Plasma) and UNIT_CONCEPT_ID 8645 (unit per liter), the number and percent of records that have a value less than     20.000.","CDM_TABLE_NAME":"MEASUREMENT","CDM_FIELD_NAME":"MEASUREMENT_CONCEPT_ID","CONCEPT_ID":" 3035995","UNIT_CONCEPT_ID":"8645","SQL_FILE":"concept_plausible_value_low.sql","CATEGORY":"Plausibility","SUBCATEGORY":"Atemporal","CONTEXT":"Verification","checkId":1875,"FAILED":0,"THRESHOLD_VALUE":5,"_row":"18.750"},{"NUM_VIOLATED_ROWS":0,"PCT_VIOLATED_ROWS":0,"NUM_DENOMINATOR_ROWS":0,"EXECUTION_TIME":"0.529001 secs","QUERY_TEXT":"\r\n/*********\r\nCONCEPT LEVEL check:\r\nPLAUSIBLE_VALUE_LOW - find any MEASUREMENT records that have VALUE_AS_NUMBER with non-null value < plausible low value\r\n\r\nParameters used in this template:\r\ncdmDatabaseSchema = cdm_ibm_mdcd_v993.dbo\r\nconceptId =  3035995\r\nunitConceptId = 8713\r\nplausibleValueLow =      4.200\r\n\r\n**********/\r\n\r\n\r\nSELECT num_violated_rows, CASE WHEN denominator.num_rows = 0 THEN 0 ELSE 1.0*num_violated_rows/denominator.num_rows END  AS pct_violated_rows, \r\n  denominator.num_rows as num_denominator_rows\r\nFROM\r\n(\r\n\tSELECT COUNT_BIG(*) AS num_violated_rows\r\n\tFROM\r\n\t(\r\n\t\tSELECT m.* \r\n\t\tFROM cdm_ibm_mdcd_v993.dbo.measurement m\r\n\t\t\r\n\t\tWHERE m.measurement_concept_id =  3035995\r\n\t\tAND m.unit_concept_id = 8713\r\n\t\tAND m.value_as_number IS NOT NULL\r\n\t\tAND m.value_as_number <      4.200\r\n\t) violated_rows\r\n) violated_row_count,\r\n( \r\n\tSELECT COUNT_BIG(*) AS num_rows\r\n\tFROM cdm_ibm_mdcd_v993.dbo.measurement m\r\n\t\r\n\tWHERE measurement_concept_id =  3035995\r\n\tAND unit_concept_id = 8713\r\n\tAND value_as_number IS NOT NULL\r\n) denominator\r\n;","CHECK_NAME":"plausibleValueLow","CHECK_LEVEL":"CONCEPT","CHECK_DESCRIPTION":"For the combination of CONCEPT_ID  3035995 (Alkaline phosphatase [Enzymatic activity/volume] in Serum or Plasma) and UNIT_CONCEPT_ID 8713 (gram per deciliter), the number and percent of records that have a value less than      4.200.","CDM_TABLE_NAME":"MEASUREMENT","CDM_FIELD_NAME":"MEASUREMENT_CONCEPT_ID","CONCEPT_ID":" 3035995","UNIT_CONCEPT_ID":"8713","SQL_FILE":"concept_plausible_value_low.sql","CATEGORY":"Plausibility","SUBCATEGORY":"Atemporal","CONTEXT":"Verification","checkId":1876,"FAILED":0,"THRESHOLD_VALUE":5,"_row":"18.751"},{"NUM_VIOLATED_ROWS":0,"PCT_VIOLATED_ROWS":0,"NUM_DENOMINATOR_ROWS":0,"EXECUTION_TIME":"0.582977 secs","QUERY_TEXT":"\r\n/*********\r\nCONCEPT LEVEL check:\r\nPLAUSIBLE_VALUE_LOW - find any MEASUREMENT records that have VALUE_AS_NUMBER with non-null value < plausible low value\r\n\r\nParameters used in this template:\r\ncdmDatabaseSchema = cdm_ibm_mdcd_v993.dbo\r\nconceptId =  3035995\r\nunitConceptId = 8840\r\nplausibleValueLow =      1.000\r\n\r\n**********/\r\n\r\n\r\nSELECT num_violated_rows, CASE WHEN denominator.num_rows = 0 THEN 0 ELSE 1.0*num_violated_rows/denominator.num_rows END  AS pct_violated_rows, \r\n  denominator.num_rows as num_denominator_rows\r\nFROM\r\n(\r\n\tSELECT COUNT_BIG(*) AS num_violated_rows\r\n\tFROM\r\n\t(\r\n\t\tSELECT m.* \r\n\t\tFROM cdm_ibm_mdcd_v993.dbo.measurement m\r\n\t\t\r\n\t\tWHERE m.measurement_concept_id =  3035995\r\n\t\tAND m.unit_concept_id = 8840\r\n\t\tAND m.value_as_number IS NOT NULL\r\n\t\tAND m.value_as_number <      1.000\r\n\t) violated_rows\r\n) violated_row_count,\r\n( \r\n\tSELECT COUNT_BIG(*) AS num_rows\r\n\tFROM cdm_ibm_mdcd_v993.dbo.measurement m\r\n\t\r\n\tWHERE measurement_concept_id =  3035995\r\n\tAND unit_concept_id = 8840\r\n\tAND value_as_number IS NOT NULL\r\n) denominator\r\n;","CHECK_NAME":"plausibleValueLow","CHECK_LEVEL":"CONCEPT","CHECK_DESCRIPTION":"For the combination of CONCEPT_ID  3035995 (Alkaline phosphatase [Enzymatic activity/volume] in Serum or Plasma) and UNIT_CONCEPT_ID 8840 (milligram per deciliter), the number and percent of records that have a value less than      1.000.","CDM_TABLE_NAME":"MEASUREMENT","CDM_FIELD_NAME":"MEASUREMENT_CONCEPT_ID","CONCEPT_ID":" 3035995","UNIT_CONCEPT_ID":"8840","SQL_FILE":"concept_plausible_value_low.sql","CATEGORY":"Plausibility","SUBCATEGORY":"Atemporal","CONTEXT":"Verification","checkId":1877,"FAILED":0,"THRESHOLD_VALUE":5,"_row":"18.752"},{"NUM_VIOLATED_ROWS":0,"PCT_VIOLATED_ROWS":0,"NUM_DENOMINATOR_ROWS":0,"EXECUTION_TIME":"0.561988 secs","QUERY_TEXT":"\r\n/*********\r\nCONCEPT LEVEL check:\r\nPLAUSIBLE_VALUE_LOW - find any MEASUREMENT records that have VALUE_AS_NUMBER with non-null value < plausible low value\r\n\r\nParameters used in this template:\r\ncdmDatabaseSchema = cdm_ibm_mdcd_v993.dbo\r\nconceptId =  3035995\r\nunitConceptId = 8923\r\nplausibleValueLow =     20.000\r\n\r\n**********/\r\n\r\n\r\nSELECT num_violated_rows, CASE WHEN denominator.num_rows = 0 THEN 0 ELSE 1.0*num_violated_rows/denominator.num_rows END  AS pct_violated_rows, \r\n  denominator.num_rows as num_denominator_rows\r\nFROM\r\n(\r\n\tSELECT COUNT_BIG(*) AS num_violated_rows\r\n\tFROM\r\n\t(\r\n\t\tSELECT m.* \r\n\t\tFROM cdm_ibm_mdcd_v993.dbo.measurement m\r\n\t\t\r\n\t\tWHERE m.measurement_concept_id =  3035995\r\n\t\tAND m.unit_concept_id = 8923\r\n\t\tAND m.value_as_number IS NOT NULL\r\n\t\tAND m.value_as_number <     20.000\r\n\t) violated_rows\r\n) violated_row_count,\r\n( \r\n\tSELECT COUNT_BIG(*) AS num_rows\r\n\tFROM cdm_ibm_mdcd_v993.dbo.measurement m\r\n\t\r\n\tWHERE measurement_concept_id =  3035995\r\n\tAND unit_concept_id = 8923\r\n\tAND value_as_number IS NOT NULL\r\n) denominator\r\n;","CHECK_NAME":"plausibleValueLow","CHECK_LEVEL":"CONCEPT","CHECK_DESCRIPTION":"For the combination of CONCEPT_ID  3035995 (Alkaline phosphatase [Enzymatic activity/volume] in Serum or Plasma) and UNIT_CONCEPT_ID 8923 (international unit per liter), the number and percent of records that have a value less than     20.000.","CDM_TABLE_NAME":"MEASUREMENT","CDM_FIELD_NAME":"MEASUREMENT_CONCEPT_ID","CONCEPT_ID":" 3035995","UNIT_CONCEPT_ID":"8923","SQL_FILE":"concept_plausible_value_low.sql","CATEGORY":"Plausibility","SUBCATEGORY":"Atemporal","CONTEXT":"Verification","checkId":1878,"FAILED":0,"THRESHOLD_VALUE":5,"_row":"18.753"},{"NUM_VIOLATED_ROWS":0,"PCT_VIOLATED_ROWS":0,"NUM_DENOMINATOR_ROWS":0,"EXECUTION_TIME":"0.637989 secs","QUERY_TEXT":"\r\n/*********\r\nCONCEPT LEVEL check:\r\nPLAUSIBLE_VALUE_LOW - find any MEASUREMENT records that have VALUE_AS_NUMBER with non-null value < plausible low value\r\n\r\nParameters used in this template:\r\ncdmDatabaseSchema = cdm_ibm_mdcd_v993.dbo\r\nconceptId =  3036277\r\nunitConceptId = 8582\r\nplausibleValueLow =     20.000\r\n\r\n**********/\r\n\r\n\r\nSELECT num_violated_rows, CASE WHEN denominator.num_rows = 0 THEN 0 ELSE 1.0*num_violated_rows/denominator.num_rows END  AS pct_violated_rows, \r\n  denominator.num_rows as num_denominator_rows\r\nFROM\r\n(\r\n\tSELECT COUNT_BIG(*) AS num_violated_rows\r\n\tFROM\r\n\t(\r\n\t\tSELECT m.* \r\n\t\tFROM cdm_ibm_mdcd_v993.dbo.measurement m\r\n\t\t\r\n\t\tWHERE m.measurement_concept_id =  3036277\r\n\t\tAND m.unit_concept_id = 8582\r\n\t\tAND m.value_as_number IS NOT NULL\r\n\t\tAND m.value_as_number <     20.000\r\n\t) violated_rows\r\n) violated_row_count,\r\n( \r\n\tSELECT COUNT_BIG(*) AS num_rows\r\n\tFROM cdm_ibm_mdcd_v993.dbo.measurement m\r\n\t\r\n\tWHERE measurement_concept_id =  3036277\r\n\tAND unit_concept_id = 8582\r\n\tAND value_as_number IS NOT NULL\r\n) denominator\r\n;","CHECK_NAME":"plausibleValueLow","CHECK_LEVEL":"CONCEPT","CHECK_DESCRIPTION":"For the combination of CONCEPT_ID  3036277 (Body height) and UNIT_CONCEPT_ID 8582 (centimeter), the number and percent of records that have a value less than     20.000.","CDM_TABLE_NAME":"MEASUREMENT","CDM_FIELD_NAME":"MEASUREMENT_CONCEPT_ID","CONCEPT_ID":" 3036277","UNIT_CONCEPT_ID":"8582","SQL_FILE":"concept_plausible_value_low.sql","CATEGORY":"Plausibility","SUBCATEGORY":"Atemporal","CONTEXT":"Verification","checkId":1879,"FAILED":0,"THRESHOLD_VALUE":5,"_row":"18.754"},{"NUM_VIOLATED_ROWS":0,"PCT_VIOLATED_ROWS":0,"NUM_DENOMINATOR_ROWS":0,"EXECUTION_TIME":"0.675976 secs","QUERY_TEXT":"\r\n/*********\r\nCONCEPT LEVEL check:\r\nPLAUSIBLE_VALUE_LOW - find any MEASUREMENT records that have VALUE_AS_NUMBER with non-null value < plausible low value\r\n\r\nParameters used in this template:\r\ncdmDatabaseSchema = cdm_ibm_mdcd_v993.dbo\r\nconceptId =  3036277\r\nunitConceptId = 8588\r\nplausibleValueLow =  20000.000\r\n\r\n**********/\r\n\r\n\r\nSELECT num_violated_rows, CASE WHEN denominator.num_rows = 0 THEN 0 ELSE 1.0*num_violated_rows/denominator.num_rows END  AS pct_violated_rows, \r\n  denominator.num_rows as num_denominator_rows\r\nFROM\r\n(\r\n\tSELECT COUNT_BIG(*) AS num_violated_rows\r\n\tFROM\r\n\t(\r\n\t\tSELECT m.* \r\n\t\tFROM cdm_ibm_mdcd_v993.dbo.measurement m\r\n\t\t\r\n\t\tWHERE m.measurement_concept_id =  3036277\r\n\t\tAND m.unit_concept_id = 8588\r\n\t\tAND m.value_as_number IS NOT NULL\r\n\t\tAND m.value_as_number <  20000.000\r\n\t) violated_rows\r\n) violated_row_count,\r\n( \r\n\tSELECT COUNT_BIG(*) AS num_rows\r\n\tFROM cdm_ibm_mdcd_v993.dbo.measurement m\r\n\t\r\n\tWHERE measurement_concept_id =  3036277\r\n\tAND unit_concept_id = 8588\r\n\tAND value_as_number IS NOT NULL\r\n) denominator\r\n;","CHECK_NAME":"plausibleValueLow","CHECK_LEVEL":"CONCEPT","CHECK_DESCRIPTION":"For the combination of CONCEPT_ID  3036277 (Body height) and UNIT_CONCEPT_ID 8588 (millimeter), the number and percent of records that have a value less than  20000.000.","CDM_TABLE_NAME":"MEASUREMENT","CDM_FIELD_NAME":"MEASUREMENT_CONCEPT_ID","CONCEPT_ID":" 3036277","UNIT_CONCEPT_ID":"8588","SQL_FILE":"concept_plausible_value_low.sql","CATEGORY":"Plausibility","SUBCATEGORY":"Atemporal","CONTEXT":"Verification","checkId":1880,"FAILED":0,"THRESHOLD_VALUE":5,"_row":"18.755"},{"NUM_VIOLATED_ROWS":0,"PCT_VIOLATED_ROWS":0,"NUM_DENOMINATOR_ROWS":0,"EXECUTION_TIME":"0.581999 secs","QUERY_TEXT":"\r\n/*********\r\nCONCEPT LEVEL check:\r\nPLAUSIBLE_VALUE_LOW - find any MEASUREMENT records that have VALUE_AS_NUMBER with non-null value < plausible low value\r\n\r\nParameters used in this template:\r\ncdmDatabaseSchema = cdm_ibm_mdcd_v993.dbo\r\nconceptId =  3036277\r\nunitConceptId = 9327\r\nplausibleValueLow =      2.000\r\n\r\n**********/\r\n\r\n\r\nSELECT num_violated_rows, CASE WHEN denominator.num_rows = 0 THEN 0 ELSE 1.0*num_violated_rows/denominator.num_rows END  AS pct_violated_rows, \r\n  denominator.num_rows as num_denominator_rows\r\nFROM\r\n(\r\n\tSELECT COUNT_BIG(*) AS num_violated_rows\r\n\tFROM\r\n\t(\r\n\t\tSELECT m.* \r\n\t\tFROM cdm_ibm_mdcd_v993.dbo.measurement m\r\n\t\t\r\n\t\tWHERE m.measurement_concept_id =  3036277\r\n\t\tAND m.unit_concept_id = 9327\r\n\t\tAND m.value_as_number IS NOT NULL\r\n\t\tAND m.value_as_number <      2.000\r\n\t) violated_rows\r\n) violated_row_count,\r\n( \r\n\tSELECT COUNT_BIG(*) AS num_rows\r\n\tFROM cdm_ibm_mdcd_v993.dbo.measurement m\r\n\t\r\n\tWHERE measurement_concept_id =  3036277\r\n\tAND unit_concept_id = 9327\r\n\tAND value_as_number IS NOT NULL\r\n) denominator\r\n;","CHECK_NAME":"plausibleValueLow","CHECK_LEVEL":"CONCEPT","CHECK_DESCRIPTION":"For the combination of CONCEPT_ID  3036277 (Body height) and UNIT_CONCEPT_ID 9327 (inch (international)), the number and percent of records that have a value less than      2.000.","CDM_TABLE_NAME":"MEASUREMENT","CDM_FIELD_NAME":"MEASUREMENT_CONCEPT_ID","CONCEPT_ID":" 3036277","UNIT_CONCEPT_ID":"9327","SQL_FILE":"concept_plausible_value_low.sql","CATEGORY":"Plausibility","SUBCATEGORY":"Atemporal","CONTEXT":"Verification","checkId":1881,"FAILED":0,"THRESHOLD_VALUE":5,"_row":"18.756"},{"NUM_VIOLATED_ROWS":0,"PCT_VIOLATED_ROWS":0,"NUM_DENOMINATOR_ROWS":0,"EXECUTION_TIME":"0.571975 secs","QUERY_TEXT":"\r\n/*********\r\nCONCEPT LEVEL check:\r\nPLAUSIBLE_VALUE_LOW - find any MEASUREMENT records that have VALUE_AS_NUMBER with non-null value < plausible low value\r\n\r\nParameters used in this template:\r\ncdmDatabaseSchema = cdm_ibm_mdcd_v993.dbo\r\nconceptId =  3036277\r\nunitConceptId = 9330\r\nplausibleValueLow =      2.000\r\n\r\n**********/\r\n\r\n\r\nSELECT num_violated_rows, CASE WHEN denominator.num_rows = 0 THEN 0 ELSE 1.0*num_violated_rows/denominator.num_rows END  AS pct_violated_rows, \r\n  denominator.num_rows as num_denominator_rows\r\nFROM\r\n(\r\n\tSELECT COUNT_BIG(*) AS num_violated_rows\r\n\tFROM\r\n\t(\r\n\t\tSELECT m.* \r\n\t\tFROM cdm_ibm_mdcd_v993.dbo.measurement m\r\n\t\t\r\n\t\tWHERE m.measurement_concept_id =  3036277\r\n\t\tAND m.unit_concept_id = 9330\r\n\t\tAND m.value_as_number IS NOT NULL\r\n\t\tAND m.value_as_number <      2.000\r\n\t) violated_rows\r\n) violated_row_count,\r\n( \r\n\tSELECT COUNT_BIG(*) AS num_rows\r\n\tFROM cdm_ibm_mdcd_v993.dbo.measurement m\r\n\t\r\n\tWHERE measurement_concept_id =  3036277\r\n\tAND unit_concept_id = 9330\r\n\tAND value_as_number IS NOT NULL\r\n) denominator\r\n;","CHECK_NAME":"plausibleValueLow","CHECK_LEVEL":"CONCEPT","CHECK_DESCRIPTION":"For the combination of CONCEPT_ID  3036277 (Body height) and UNIT_CONCEPT_ID 9330 (inch (US)), the number and percent of records that have a value less than      2.000.","CDM_TABLE_NAME":"MEASUREMENT","CDM_FIELD_NAME":"MEASUREMENT_CONCEPT_ID","CONCEPT_ID":" 3036277","UNIT_CONCEPT_ID":"9330","SQL_FILE":"concept_plausible_value_low.sql","CATEGORY":"Plausibility","SUBCATEGORY":"Atemporal","CONTEXT":"Verification","checkId":1882,"FAILED":0,"THRESHOLD_VALUE":5,"_row":"18.757"},{"NUM_VIOLATED_ROWS":0,"PCT_VIOLATED_ROWS":0,"NUM_DENOMINATOR_ROWS":0,"EXECUTION_TIME":"0.540968 secs","QUERY_TEXT":"\r\n/*********\r\nCONCEPT LEVEL check:\r\nPLAUSIBLE_VALUE_LOW - find any MEASUREMENT records that have VALUE_AS_NUMBER with non-null value < plausible low value\r\n\r\nParameters used in this template:\r\ncdmDatabaseSchema = cdm_ibm_mdcd_v993.dbo\r\nconceptId =  3036277\r\nunitConceptId = 9546\r\nplausibleValueLow =      0.200\r\n\r\n**********/\r\n\r\n\r\nSELECT num_violated_rows, CASE WHEN denominator.num_rows = 0 THEN 0 ELSE 1.0*num_violated_rows/denominator.num_rows END  AS pct_violated_rows, \r\n  denominator.num_rows as num_denominator_rows\r\nFROM\r\n(\r\n\tSELECT COUNT_BIG(*) AS num_violated_rows\r\n\tFROM\r\n\t(\r\n\t\tSELECT m.* \r\n\t\tFROM cdm_ibm_mdcd_v993.dbo.measurement m\r\n\t\t\r\n\t\tWHERE m.measurement_concept_id =  3036277\r\n\t\tAND m.unit_concept_id = 9546\r\n\t\tAND m.value_as_number IS NOT NULL\r\n\t\tAND m.value_as_number <      0.200\r\n\t) violated_rows\r\n) violated_row_count,\r\n( \r\n\tSELECT COUNT_BIG(*) AS num_rows\r\n\tFROM cdm_ibm_mdcd_v993.dbo.measurement m\r\n\t\r\n\tWHERE measurement_concept_id =  3036277\r\n\tAND unit_concept_id = 9546\r\n\tAND value_as_number IS NOT NULL\r\n) denominator\r\n;","CHECK_NAME":"plausibleValueLow","CHECK_LEVEL":"CONCEPT","CHECK_DESCRIPTION":"For the combination of CONCEPT_ID  3036277 (Body height) and UNIT_CONCEPT_ID 9546 (meter), the number and percent of records that have a value less than      0.200.","CDM_TABLE_NAME":"MEASUREMENT","CDM_FIELD_NAME":"MEASUREMENT_CONCEPT_ID","CONCEPT_ID":" 3036277","UNIT_CONCEPT_ID":"9546","SQL_FILE":"concept_plausible_value_low.sql","CATEGORY":"Plausibility","SUBCATEGORY":"Atemporal","CONTEXT":"Verification","checkId":1883,"FAILED":0,"THRESHOLD_VALUE":5,"_row":"18.758"},{"NUM_VIOLATED_ROWS":0,"PCT_VIOLATED_ROWS":0,"NUM_DENOMINATOR_ROWS":0,"EXECUTION_TIME":"0.613982 secs","QUERY_TEXT":"\r\n/*********\r\nCONCEPT LEVEL check:\r\nPLAUSIBLE_VALUE_LOW - find any MEASUREMENT records that have VALUE_AS_NUMBER with non-null value < plausible low value\r\n\r\nParameters used in this template:\r\ncdmDatabaseSchema = cdm_ibm_mdcd_v993.dbo\r\nconceptId =  3036426\r\nunitConceptId = 8749\r\nplausibleValueLow =    870.000\r\n\r\n**********/\r\n\r\n\r\nSELECT num_violated_rows, CASE WHEN denominator.num_rows = 0 THEN 0 ELSE 1.0*num_violated_rows/denominator.num_rows END  AS pct_violated_rows, \r\n  denominator.num_rows as num_denominator_rows\r\nFROM\r\n(\r\n\tSELECT COUNT_BIG(*) AS num_violated_rows\r\n\tFROM\r\n\t(\r\n\t\tSELECT m.* \r\n\t\tFROM cdm_ibm_mdcd_v993.dbo.measurement m\r\n\t\t\r\n\t\tWHERE m.measurement_concept_id =  3036426\r\n\t\tAND m.unit_concept_id = 8749\r\n\t\tAND m.value_as_number IS NOT NULL\r\n\t\tAND m.value_as_number <    870.000\r\n\t) violated_rows\r\n) violated_row_count,\r\n( \r\n\tSELECT COUNT_BIG(*) AS num_rows\r\n\tFROM cdm_ibm_mdcd_v993.dbo.measurement m\r\n\t\r\n\tWHERE measurement_concept_id =  3036426\r\n\tAND unit_concept_id = 8749\r\n\tAND value_as_number IS NOT NULL\r\n) denominator\r\n;","CHECK_NAME":"plausibleValueLow","CHECK_LEVEL":"CONCEPT","CHECK_DESCRIPTION":"For the combination of CONCEPT_ID  3036426 (Calcium.ionized [Mass/volume] in Blood) and UNIT_CONCEPT_ID 8749 (micromole per liter), the number and percent of records that have a value less than    870.000.","CDM_TABLE_NAME":"MEASUREMENT","CDM_FIELD_NAME":"MEASUREMENT_CONCEPT_ID","CONCEPT_ID":" 3036426","UNIT_CONCEPT_ID":"8749","SQL_FILE":"concept_plausible_value_low.sql","CATEGORY":"Plausibility","SUBCATEGORY":"Atemporal","CONTEXT":"Verification","checkId":1884,"FAILED":0,"THRESHOLD_VALUE":5,"_row":"18.759"},{"NUM_VIOLATED_ROWS":0,"PCT_VIOLATED_ROWS":0,"NUM_DENOMINATOR_ROWS":0,"EXECUTION_TIME":"1.145939 secs","QUERY_TEXT":"\r\n/*********\r\nCONCEPT LEVEL check:\r\nPLAUSIBLE_VALUE_LOW - find any MEASUREMENT records that have VALUE_AS_NUMBER with non-null value < plausible low value\r\n\r\nParameters used in this template:\r\ncdmDatabaseSchema = cdm_ibm_mdcd_v993.dbo\r\nconceptId =  3036426\r\nunitConceptId = 8753\r\nplausibleValueLow =      1.000\r\n\r\n**********/\r\n\r\n\r\nSELECT num_violated_rows, CASE WHEN denominator.num_rows = 0 THEN 0 ELSE 1.0*num_violated_rows/denominator.num_rows END  AS pct_violated_rows, \r\n  denominator.num_rows as num_denominator_rows\r\nFROM\r\n(\r\n\tSELECT COUNT_BIG(*) AS num_violated_rows\r\n\tFROM\r\n\t(\r\n\t\tSELECT m.* \r\n\t\tFROM cdm_ibm_mdcd_v993.dbo.measurement m\r\n\t\t\r\n\t\tWHERE m.measurement_concept_id =  3036426\r\n\t\tAND m.unit_concept_id = 8753\r\n\t\tAND m.value_as_number IS NOT NULL\r\n\t\tAND m.value_as_number <      1.000\r\n\t) violated_rows\r\n) violated_row_count,\r\n( \r\n\tSELECT COUNT_BIG(*) AS num_rows\r\n\tFROM cdm_ibm_mdcd_v993.dbo.measurement m\r\n\t\r\n\tWHERE measurement_concept_id =  3036426\r\n\tAND unit_concept_id = 8753\r\n\tAND value_as_number IS NOT NULL\r\n) denominator\r\n;","CHECK_NAME":"plausibleValueLow","CHECK_LEVEL":"CONCEPT","CHECK_DESCRIPTION":"For the combination of CONCEPT_ID  3036426 (Calcium.ionized [Mass/volume] in Blood) and UNIT_CONCEPT_ID 8753 (millimole per liter), the number and percent of records that have a value less than      1.000.","CDM_TABLE_NAME":"MEASUREMENT","CDM_FIELD_NAME":"MEASUREMENT_CONCEPT_ID","CONCEPT_ID":" 3036426","UNIT_CONCEPT_ID":"8753","SQL_FILE":"concept_plausible_value_low.sql","CATEGORY":"Plausibility","SUBCATEGORY":"Atemporal","CONTEXT":"Verification","checkId":1885,"FAILED":0,"THRESHOLD_VALUE":5,"_row":"18.760"},{"NUM_VIOLATED_ROWS":0,"PCT_VIOLATED_ROWS":0,"NUM_DENOMINATOR_ROWS":0,"EXECUTION_TIME":"0.603966 secs","QUERY_TEXT":"\r\n/*********\r\nCONCEPT LEVEL check:\r\nPLAUSIBLE_VALUE_LOW - find any MEASUREMENT records that have VALUE_AS_NUMBER with non-null value < plausible low value\r\n\r\nParameters used in this template:\r\ncdmDatabaseSchema = cdm_ibm_mdcd_v993.dbo\r\nconceptId =  3036426\r\nunitConceptId = 8840\r\nplausibleValueLow =      1.000\r\n\r\n**********/\r\n\r\n\r\nSELECT num_violated_rows, CASE WHEN denominator.num_rows = 0 THEN 0 ELSE 1.0*num_violated_rows/denominator.num_rows END  AS pct_violated_rows, \r\n  denominator.num_rows as num_denominator_rows\r\nFROM\r\n(\r\n\tSELECT COUNT_BIG(*) AS num_violated_rows\r\n\tFROM\r\n\t(\r\n\t\tSELECT m.* \r\n\t\tFROM cdm_ibm_mdcd_v993.dbo.measurement m\r\n\t\t\r\n\t\tWHERE m.measurement_concept_id =  3036426\r\n\t\tAND m.unit_concept_id = 8840\r\n\t\tAND m.value_as_number IS NOT NULL\r\n\t\tAND m.value_as_number <      1.000\r\n\t) violated_rows\r\n) violated_row_count,\r\n( \r\n\tSELECT COUNT_BIG(*) AS num_rows\r\n\tFROM cdm_ibm_mdcd_v993.dbo.measurement m\r\n\t\r\n\tWHERE measurement_concept_id =  3036426\r\n\tAND unit_concept_id = 8840\r\n\tAND value_as_number IS NOT NULL\r\n) denominator\r\n;","CHECK_NAME":"plausibleValueLow","CHECK_LEVEL":"CONCEPT","CHECK_DESCRIPTION":"For the combination of CONCEPT_ID  3036426 (Calcium.ionized [Mass/volume] in Blood) and UNIT_CONCEPT_ID 8840 (milligram per deciliter), the number and percent of records that have a value less than      1.000.","CDM_TABLE_NAME":"MEASUREMENT","CDM_FIELD_NAME":"MEASUREMENT_CONCEPT_ID","CONCEPT_ID":" 3036426","UNIT_CONCEPT_ID":"8840","SQL_FILE":"concept_plausible_value_low.sql","CATEGORY":"Plausibility","SUBCATEGORY":"Atemporal","CONTEXT":"Verification","checkId":1886,"FAILED":0,"THRESHOLD_VALUE":5,"_row":"18.761"},{"NUM_VIOLATED_ROWS":0,"PCT_VIOLATED_ROWS":0,"NUM_DENOMINATOR_ROWS":0,"EXECUTION_TIME":"0.745975 secs","QUERY_TEXT":"\r\n/*********\r\nCONCEPT LEVEL check:\r\nPLAUSIBLE_VALUE_LOW - find any MEASUREMENT records that have VALUE_AS_NUMBER with non-null value < plausible low value\r\n\r\nParameters used in this template:\r\ncdmDatabaseSchema = cdm_ibm_mdcd_v993.dbo\r\nconceptId =  3036426\r\nunitConceptId = 9557\r\nplausibleValueLow =      1.000\r\n\r\n**********/\r\n\r\n\r\nSELECT num_violated_rows, CASE WHEN denominator.num_rows = 0 THEN 0 ELSE 1.0*num_violated_rows/denominator.num_rows END  AS pct_violated_rows, \r\n  denominator.num_rows as num_denominator_rows\r\nFROM\r\n(\r\n\tSELECT COUNT_BIG(*) AS num_violated_rows\r\n\tFROM\r\n\t(\r\n\t\tSELECT m.* \r\n\t\tFROM cdm_ibm_mdcd_v993.dbo.measurement m\r\n\t\t\r\n\t\tWHERE m.measurement_concept_id =  3036426\r\n\t\tAND m.unit_concept_id = 9557\r\n\t\tAND m.value_as_number IS NOT NULL\r\n\t\tAND m.value_as_number <      1.000\r\n\t) violated_rows\r\n) violated_row_count,\r\n( \r\n\tSELECT COUNT_BIG(*) AS num_rows\r\n\tFROM cdm_ibm_mdcd_v993.dbo.measurement m\r\n\t\r\n\tWHERE measurement_concept_id =  3036426\r\n\tAND unit_concept_id = 9557\r\n\tAND value_as_number IS NOT NULL\r\n) denominator\r\n;","CHECK_NAME":"plausibleValueLow","CHECK_LEVEL":"CONCEPT","CHECK_DESCRIPTION":"For the combination of CONCEPT_ID  3036426 (Calcium.ionized [Mass/volume] in Blood) and UNIT_CONCEPT_ID 9557 (milliequivalent per liter), the number and percent of records that have a value less than      1.000.","CDM_TABLE_NAME":"MEASUREMENT","CDM_FIELD_NAME":"MEASUREMENT_CONCEPT_ID","CONCEPT_ID":" 3036426","UNIT_CONCEPT_ID":"9557","SQL_FILE":"concept_plausible_value_low.sql","CATEGORY":"Plausibility","SUBCATEGORY":"Atemporal","CONTEXT":"Verification","checkId":1887,"FAILED":0,"THRESHOLD_VALUE":5,"_row":"18.762"},{"NUM_VIOLATED_ROWS":0,"PCT_VIOLATED_ROWS":0,"NUM_DENOMINATOR_ROWS":0,"EXECUTION_TIME":"2.912922 secs","QUERY_TEXT":"\r\n/*********\r\nCONCEPT LEVEL check:\r\nPLAUSIBLE_VALUE_LOW - find any MEASUREMENT records that have VALUE_AS_NUMBER with non-null value < plausible low value\r\n\r\nParameters used in this template:\r\ncdmDatabaseSchema = cdm_ibm_mdcd_v993.dbo\r\nconceptId =  3036535\r\nunitConceptId = 8842\r\nplausibleValueLow =      0.000\r\n\r\n**********/\r\n\r\n\r\nSELECT num_violated_rows, CASE WHEN denominator.num_rows = 0 THEN 0 ELSE 1.0*num_violated_rows/denominator.num_rows END  AS pct_violated_rows, \r\n  denominator.num_rows as num_denominator_rows\r\nFROM\r\n(\r\n\tSELECT COUNT_BIG(*) AS num_violated_rows\r\n\tFROM\r\n\t(\r\n\t\tSELECT m.* \r\n\t\tFROM cdm_ibm_mdcd_v993.dbo.measurement m\r\n\t\t\r\n\t\tWHERE m.measurement_concept_id =  3036535\r\n\t\tAND m.unit_concept_id = 8842\r\n\t\tAND m.value_as_number IS NOT NULL\r\n\t\tAND m.value_as_number <      0.000\r\n\t) violated_rows\r\n) violated_row_count,\r\n( \r\n\tSELECT COUNT_BIG(*) AS num_rows\r\n\tFROM cdm_ibm_mdcd_v993.dbo.measurement m\r\n\t\r\n\tWHERE measurement_concept_id =  3036535\r\n\tAND unit_concept_id = 8842\r\n\tAND value_as_number IS NOT NULL\r\n) denominator\r\n;","CHECK_NAME":"plausibleValueLow","CHECK_LEVEL":"CONCEPT","CHECK_DESCRIPTION":"For the combination of CONCEPT_ID  3036535 (Thyroglobulin [Mass/volume] in Serum or Plasma) and UNIT_CONCEPT_ID 8842 (nanogram per milliliter), the number and percent of records that have a value less than      0.000.","CDM_TABLE_NAME":"MEASUREMENT","CDM_FIELD_NAME":"MEASUREMENT_CONCEPT_ID","CONCEPT_ID":" 3036535","UNIT_CONCEPT_ID":"8842","SQL_FILE":"concept_plausible_value_low.sql","CATEGORY":"Plausibility","SUBCATEGORY":"Atemporal","CONTEXT":"Verification","checkId":1888,"FAILED":0,"THRESHOLD_VALUE":5,"_row":"18.763"},{"NUM_VIOLATED_ROWS":0,"PCT_VIOLATED_ROWS":0,"NUM_DENOMINATOR_ROWS":0,"EXECUTION_TIME":"3.090915 secs","QUERY_TEXT":"\r\n/*********\r\nCONCEPT LEVEL check:\r\nPLAUSIBLE_VALUE_LOW - find any MEASUREMENT records that have VALUE_AS_NUMBER with non-null value < plausible low value\r\n\r\nParameters used in this template:\r\ncdmDatabaseSchema = cdm_ibm_mdcd_v993.dbo\r\nconceptId =  3036663\r\nunitConceptId = 8554\r\nplausibleValueLow =      0.000\r\n\r\n**********/\r\n\r\n\r\nSELECT num_violated_rows, CASE WHEN denominator.num_rows = 0 THEN 0 ELSE 1.0*num_violated_rows/denominator.num_rows END  AS pct_violated_rows, \r\n  denominator.num_rows as num_denominator_rows\r\nFROM\r\n(\r\n\tSELECT COUNT_BIG(*) AS num_violated_rows\r\n\tFROM\r\n\t(\r\n\t\tSELECT m.* \r\n\t\tFROM cdm_ibm_mdcd_v993.dbo.measurement m\r\n\t\t\r\n\t\tWHERE m.measurement_concept_id =  3036663\r\n\t\tAND m.unit_concept_id = 8554\r\n\t\tAND m.value_as_number IS NOT NULL\r\n\t\tAND m.value_as_number <      0.000\r\n\t) violated_rows\r\n) violated_row_count,\r\n( \r\n\tSELECT COUNT_BIG(*) AS num_rows\r\n\tFROM cdm_ibm_mdcd_v993.dbo.measurement m\r\n\t\r\n\tWHERE measurement_concept_id =  3036663\r\n\tAND unit_concept_id = 8554\r\n\tAND value_as_number IS NOT NULL\r\n) denominator\r\n;","CHECK_NAME":"plausibleValueLow","CHECK_LEVEL":"CONCEPT","CHECK_DESCRIPTION":"For the combination of CONCEPT_ID  3036663 (Lymphocytes/100 leukocytes in Cerebral spinal fluid by Manual count) and UNIT_CONCEPT_ID 8554 (percent), the number and percent of records that have a value less than      0.000.","CDM_TABLE_NAME":"MEASUREMENT","CDM_FIELD_NAME":"MEASUREMENT_CONCEPT_ID","CONCEPT_ID":" 3036663","UNIT_CONCEPT_ID":"8554","SQL_FILE":"concept_plausible_value_low.sql","CATEGORY":"Plausibility","SUBCATEGORY":"Atemporal","CONTEXT":"Verification","checkId":1889,"FAILED":0,"THRESHOLD_VALUE":5,"_row":"18.764"},{"NUM_VIOLATED_ROWS":0,"PCT_VIOLATED_ROWS":0,"NUM_DENOMINATOR_ROWS":0,"EXECUTION_TIME":"3.256918 secs","QUERY_TEXT":"\r\n/*********\r\nCONCEPT LEVEL check:\r\nPLAUSIBLE_VALUE_LOW - find any MEASUREMENT records that have VALUE_AS_NUMBER with non-null value < plausible low value\r\n\r\nParameters used in this template:\r\ncdmDatabaseSchema = cdm_ibm_mdcd_v993.dbo\r\nconceptId =  3036780\r\nunitConceptId = 8848\r\nplausibleValueLow =      1.000\r\n\r\n**********/\r\n\r\n\r\nSELECT num_violated_rows, CASE WHEN denominator.num_rows = 0 THEN 0 ELSE 1.0*num_violated_rows/denominator.num_rows END  AS pct_violated_rows, \r\n  denominator.num_rows as num_denominator_rows\r\nFROM\r\n(\r\n\tSELECT COUNT_BIG(*) AS num_violated_rows\r\n\tFROM\r\n\t(\r\n\t\tSELECT m.* \r\n\t\tFROM cdm_ibm_mdcd_v993.dbo.measurement m\r\n\t\t\r\n\t\tWHERE m.measurement_concept_id =  3036780\r\n\t\tAND m.unit_concept_id = 8848\r\n\t\tAND m.value_as_number IS NOT NULL\r\n\t\tAND m.value_as_number <      1.000\r\n\t) violated_rows\r\n) violated_row_count,\r\n( \r\n\tSELECT COUNT_BIG(*) AS num_rows\r\n\tFROM cdm_ibm_mdcd_v993.dbo.measurement m\r\n\t\r\n\tWHERE measurement_concept_id =  3036780\r\n\tAND unit_concept_id = 8848\r\n\tAND value_as_number IS NOT NULL\r\n) denominator\r\n;","CHECK_NAME":"plausibleValueLow","CHECK_LEVEL":"CONCEPT","CHECK_DESCRIPTION":"For the combination of CONCEPT_ID  3036780 (American house dust mite IgE Ab [Units/volume] in Serum) and UNIT_CONCEPT_ID 8848 (thousand per microliter), the number and percent of records that have a value less than      1.000.","CDM_TABLE_NAME":"MEASUREMENT","CDM_FIELD_NAME":"MEASUREMENT_CONCEPT_ID","CONCEPT_ID":" 3036780","UNIT_CONCEPT_ID":"8848","SQL_FILE":"concept_plausible_value_low.sql","CATEGORY":"Plausibility","SUBCATEGORY":"Atemporal","CONTEXT":"Verification","checkId":1890,"FAILED":0,"THRESHOLD_VALUE":5,"_row":"18.765"},{"NUM_VIOLATED_ROWS":0,"PCT_VIOLATED_ROWS":0,"NUM_DENOMINATOR_ROWS":0,"EXECUTION_TIME":"6.693812 secs","QUERY_TEXT":"\r\n/*********\r\nCONCEPT LEVEL check:\r\nPLAUSIBLE_VALUE_LOW - find any MEASUREMENT records that have VALUE_AS_NUMBER with non-null value < plausible low value\r\n\r\nParameters used in this template:\r\ncdmDatabaseSchema = cdm_ibm_mdcd_v993.dbo\r\nconceptId =  3037110\r\nunitConceptId = 8510\r\nplausibleValueLow =     50.000\r\n\r\n**********/\r\n\r\n\r\nSELECT num_violated_rows, CASE WHEN denominator.num_rows = 0 THEN 0 ELSE 1.0*num_violated_rows/denominator.num_rows END  AS pct_violated_rows, \r\n  denominator.num_rows as num_denominator_rows\r\nFROM\r\n(\r\n\tSELECT COUNT_BIG(*) AS num_violated_rows\r\n\tFROM\r\n\t(\r\n\t\tSELECT m.* \r\n\t\tFROM cdm_ibm_mdcd_v993.dbo.measurement m\r\n\t\t\r\n\t\tWHERE m.measurement_concept_id =  3037110\r\n\t\tAND m.unit_concept_id = 8510\r\n\t\tAND m.value_as_number IS NOT NULL\r\n\t\tAND m.value_as_number <     50.000\r\n\t) violated_rows\r\n) violated_row_count,\r\n( \r\n\tSELECT COUNT_BIG(*) AS num_rows\r\n\tFROM cdm_ibm_mdcd_v993.dbo.measurement m\r\n\t\r\n\tWHERE measurement_concept_id =  3037110\r\n\tAND unit_concept_id = 8510\r\n\tAND value_as_number IS NOT NULL\r\n) denominator\r\n;","CHECK_NAME":"plausibleValueLow","CHECK_LEVEL":"CONCEPT","CHECK_DESCRIPTION":"For the combination of CONCEPT_ID  3037110 (Fasting glucose [Mass/volume] in Serum or Plasma) and UNIT_CONCEPT_ID 8510 (unit), the number and percent of records that have a value less than     50.000.","CDM_TABLE_NAME":"MEASUREMENT","CDM_FIELD_NAME":"MEASUREMENT_CONCEPT_ID","CONCEPT_ID":" 3037110","UNIT_CONCEPT_ID":"8510","SQL_FILE":"concept_plausible_value_low.sql","CATEGORY":"Plausibility","SUBCATEGORY":"Atemporal","CONTEXT":"Verification","checkId":1891,"FAILED":0,"THRESHOLD_VALUE":5,"_row":"18.766"},{"NUM_VIOLATED_ROWS":0,"PCT_VIOLATED_ROWS":0,"NUM_DENOMINATOR_ROWS":0,"EXECUTION_TIME":"3.373913 secs","QUERY_TEXT":"\r\n/*********\r\nCONCEPT LEVEL check:\r\nPLAUSIBLE_VALUE_LOW - find any MEASUREMENT records that have VALUE_AS_NUMBER with non-null value < plausible low value\r\n\r\nParameters used in this template:\r\ncdmDatabaseSchema = cdm_ibm_mdcd_v993.dbo\r\nconceptId =  3037110\r\nunitConceptId = 8753\r\nplausibleValueLow =      0.000\r\n\r\n**********/\r\n\r\n\r\nSELECT num_violated_rows, CASE WHEN denominator.num_rows = 0 THEN 0 ELSE 1.0*num_violated_rows/denominator.num_rows END  AS pct_violated_rows, \r\n  denominator.num_rows as num_denominator_rows\r\nFROM\r\n(\r\n\tSELECT COUNT_BIG(*) AS num_violated_rows\r\n\tFROM\r\n\t(\r\n\t\tSELECT m.* \r\n\t\tFROM cdm_ibm_mdcd_v993.dbo.measurement m\r\n\t\t\r\n\t\tWHERE m.measurement_concept_id =  3037110\r\n\t\tAND m.unit_concept_id = 8753\r\n\t\tAND m.value_as_number IS NOT NULL\r\n\t\tAND m.value_as_number <      0.000\r\n\t) violated_rows\r\n) violated_row_count,\r\n( \r\n\tSELECT COUNT_BIG(*) AS num_rows\r\n\tFROM cdm_ibm_mdcd_v993.dbo.measurement m\r\n\t\r\n\tWHERE measurement_concept_id =  3037110\r\n\tAND unit_concept_id = 8753\r\n\tAND value_as_number IS NOT NULL\r\n) denominator\r\n;","CHECK_NAME":"plausibleValueLow","CHECK_LEVEL":"CONCEPT","CHECK_DESCRIPTION":"For the combination of CONCEPT_ID  3037110 (Fasting glucose [Mass/volume] in Serum or Plasma) and UNIT_CONCEPT_ID 8753 (millimole per liter), the number and percent of records that have a value less than      0.000.","CDM_TABLE_NAME":"MEASUREMENT","CDM_FIELD_NAME":"MEASUREMENT_CONCEPT_ID","CONCEPT_ID":" 3037110","UNIT_CONCEPT_ID":"8753","SQL_FILE":"concept_plausible_value_low.sql","CATEGORY":"Plausibility","SUBCATEGORY":"Atemporal","CONTEXT":"Verification","checkId":1892,"FAILED":0,"THRESHOLD_VALUE":5,"_row":"18.767"},{"NUM_VIOLATED_ROWS":0,"PCT_VIOLATED_ROWS":0,"NUM_DENOMINATOR_ROWS":0,"EXECUTION_TIME":"5.173870 secs","QUERY_TEXT":"\r\n/*********\r\nCONCEPT LEVEL check:\r\nPLAUSIBLE_VALUE_LOW - find any MEASUREMENT records that have VALUE_AS_NUMBER with non-null value < plausible low value\r\n\r\nParameters used in this template:\r\ncdmDatabaseSchema = cdm_ibm_mdcd_v993.dbo\r\nconceptId =  3037110\r\nunitConceptId = 8840\r\nplausibleValueLow =     50.000\r\n\r\n**********/\r\n\r\n\r\nSELECT num_violated_rows, CASE WHEN denominator.num_rows = 0 THEN 0 ELSE 1.0*num_violated_rows/denominator.num_rows END  AS pct_violated_rows, \r\n  denominator.num_rows as num_denominator_rows\r\nFROM\r\n(\r\n\tSELECT COUNT_BIG(*) AS num_violated_rows\r\n\tFROM\r\n\t(\r\n\t\tSELECT m.* \r\n\t\tFROM cdm_ibm_mdcd_v993.dbo.measurement m\r\n\t\t\r\n\t\tWHERE m.measurement_concept_id =  3037110\r\n\t\tAND m.unit_concept_id = 8840\r\n\t\tAND m.value_as_number IS NOT NULL\r\n\t\tAND m.value_as_number <     50.000\r\n\t) violated_rows\r\n) violated_row_count,\r\n( \r\n\tSELECT COUNT_BIG(*) AS num_rows\r\n\tFROM cdm_ibm_mdcd_v993.dbo.measurement m\r\n\t\r\n\tWHERE measurement_concept_id =  3037110\r\n\tAND unit_concept_id = 8840\r\n\tAND value_as_number IS NOT NULL\r\n) denominator\r\n;","CHECK_NAME":"plausibleValueLow","CHECK_LEVEL":"CONCEPT","CHECK_DESCRIPTION":"For the combination of CONCEPT_ID  3037110 (Fasting glucose [Mass/volume] in Serum or Plasma) and UNIT_CONCEPT_ID 8840 (milligram per deciliter), the number and percent of records that have a value less than     50.000.","CDM_TABLE_NAME":"MEASUREMENT","CDM_FIELD_NAME":"MEASUREMENT_CONCEPT_ID","CONCEPT_ID":" 3037110","UNIT_CONCEPT_ID":"8840","SQL_FILE":"concept_plausible_value_low.sql","CATEGORY":"Plausibility","SUBCATEGORY":"Atemporal","CONTEXT":"Verification","checkId":1893,"FAILED":0,"THRESHOLD_VALUE":5,"_row":"18.768"},{"NUM_VIOLATED_ROWS":0,"PCT_VIOLATED_ROWS":0,"NUM_DENOMINATOR_ROWS":0,"EXECUTION_TIME":"1.273952 secs","QUERY_TEXT":"\r\n/*********\r\nCONCEPT LEVEL check:\r\nPLAUSIBLE_VALUE_LOW - find any MEASUREMENT records that have VALUE_AS_NUMBER with non-null value < plausible low value\r\n\r\nParameters used in this template:\r\ncdmDatabaseSchema = cdm_ibm_mdcd_v993.dbo\r\nconceptId =  3037110\r\nunitConceptId = 8842\r\nplausibleValueLow =     50.000\r\n\r\n**********/\r\n\r\n\r\nSELECT num_violated_rows, CASE WHEN denominator.num_rows = 0 THEN 0 ELSE 1.0*num_violated_rows/denominator.num_rows END  AS pct_violated_rows, \r\n  denominator.num_rows as num_denominator_rows\r\nFROM\r\n(\r\n\tSELECT COUNT_BIG(*) AS num_violated_rows\r\n\tFROM\r\n\t(\r\n\t\tSELECT m.* \r\n\t\tFROM cdm_ibm_mdcd_v993.dbo.measurement m\r\n\t\t\r\n\t\tWHERE m.measurement_concept_id =  3037110\r\n\t\tAND m.unit_concept_id = 8842\r\n\t\tAND m.value_as_number IS NOT NULL\r\n\t\tAND m.value_as_number <     50.000\r\n\t) violated_rows\r\n) violated_row_count,\r\n( \r\n\tSELECT COUNT_BIG(*) AS num_rows\r\n\tFROM cdm_ibm_mdcd_v993.dbo.measurement m\r\n\t\r\n\tWHERE measurement_concept_id =  3037110\r\n\tAND unit_concept_id = 8842\r\n\tAND value_as_number IS NOT NULL\r\n) denominator\r\n;","CHECK_NAME":"plausibleValueLow","CHECK_LEVEL":"CONCEPT","CHECK_DESCRIPTION":"For the combination of CONCEPT_ID  3037110 (Fasting glucose [Mass/volume] in Serum or Plasma) and UNIT_CONCEPT_ID 8842 (nanogram per milliliter), the number and percent of records that have a value less than     50.000.","CDM_TABLE_NAME":"MEASUREMENT","CDM_FIELD_NAME":"MEASUREMENT_CONCEPT_ID","CONCEPT_ID":" 3037110","UNIT_CONCEPT_ID":"8842","SQL_FILE":"concept_plausible_value_low.sql","CATEGORY":"Plausibility","SUBCATEGORY":"Atemporal","CONTEXT":"Verification","checkId":1894,"FAILED":0,"THRESHOLD_VALUE":5,"_row":"18.769"},{"NUM_VIOLATED_ROWS":0,"PCT_VIOLATED_ROWS":0,"NUM_DENOMINATOR_ROWS":0,"EXECUTION_TIME":"4.656881 secs","QUERY_TEXT":"\r\n/*********\r\nCONCEPT LEVEL check:\r\nPLAUSIBLE_VALUE_LOW - find any MEASUREMENT records that have VALUE_AS_NUMBER with non-null value < plausible low value\r\n\r\nParameters used in this template:\r\ncdmDatabaseSchema = cdm_ibm_mdcd_v993.dbo\r\nconceptId =  3037110\r\nunitConceptId = 8845\r\nplausibleValueLow =     50.000\r\n\r\n**********/\r\n\r\n\r\nSELECT num_violated_rows, CASE WHEN denominator.num_rows = 0 THEN 0 ELSE 1.0*num_violated_rows/denominator.num_rows END  AS pct_violated_rows, \r\n  denominator.num_rows as num_denominator_rows\r\nFROM\r\n(\r\n\tSELECT COUNT_BIG(*) AS num_violated_rows\r\n\tFROM\r\n\t(\r\n\t\tSELECT m.* \r\n\t\tFROM cdm_ibm_mdcd_v993.dbo.measurement m\r\n\t\t\r\n\t\tWHERE m.measurement_concept_id =  3037110\r\n\t\tAND m.unit_concept_id = 8845\r\n\t\tAND m.value_as_number IS NOT NULL\r\n\t\tAND m.value_as_number <     50.000\r\n\t) violated_rows\r\n) violated_row_count,\r\n( \r\n\tSELECT COUNT_BIG(*) AS num_rows\r\n\tFROM cdm_ibm_mdcd_v993.dbo.measurement m\r\n\t\r\n\tWHERE measurement_concept_id =  3037110\r\n\tAND unit_concept_id = 8845\r\n\tAND value_as_number IS NOT NULL\r\n) denominator\r\n;","CHECK_NAME":"plausibleValueLow","CHECK_LEVEL":"CONCEPT","CHECK_DESCRIPTION":"For the combination of CONCEPT_ID  3037110 (Fasting glucose [Mass/volume] in Serum or Plasma) and UNIT_CONCEPT_ID 8845 (picogram per milliliter), the number and percent of records that have a value less than     50.000.","CDM_TABLE_NAME":"MEASUREMENT","CDM_FIELD_NAME":"MEASUREMENT_CONCEPT_ID","CONCEPT_ID":" 3037110","UNIT_CONCEPT_ID":"8845","SQL_FILE":"concept_plausible_value_low.sql","CATEGORY":"Plausibility","SUBCATEGORY":"Atemporal","CONTEXT":"Verification","checkId":1895,"FAILED":0,"THRESHOLD_VALUE":5,"_row":"18.770"},{"NUM_VIOLATED_ROWS":0,"PCT_VIOLATED_ROWS":0,"NUM_DENOMINATOR_ROWS":0,"EXECUTION_TIME":"0.852973 secs","QUERY_TEXT":"\r\n/*********\r\nCONCEPT LEVEL check:\r\nPLAUSIBLE_VALUE_LOW - find any MEASUREMENT records that have VALUE_AS_NUMBER with non-null value < plausible low value\r\n\r\nParameters used in this template:\r\ncdmDatabaseSchema = cdm_ibm_mdcd_v993.dbo\r\nconceptId =  3037121\r\nunitConceptId = 8554\r\nplausibleValueLow =      0.000\r\n\r\n**********/\r\n\r\n\r\nSELECT num_violated_rows, CASE WHEN denominator.num_rows = 0 THEN 0 ELSE 1.0*num_violated_rows/denominator.num_rows END  AS pct_violated_rows, \r\n  denominator.num_rows as num_denominator_rows\r\nFROM\r\n(\r\n\tSELECT COUNT_BIG(*) AS num_violated_rows\r\n\tFROM\r\n\t(\r\n\t\tSELECT m.* \r\n\t\tFROM cdm_ibm_mdcd_v993.dbo.measurement m\r\n\t\t\r\n\t\tWHERE m.measurement_concept_id =  3037121\r\n\t\tAND m.unit_concept_id = 8554\r\n\t\tAND m.value_as_number IS NOT NULL\r\n\t\tAND m.value_as_number <      0.000\r\n\t) violated_rows\r\n) violated_row_count,\r\n( \r\n\tSELECT COUNT_BIG(*) AS num_rows\r\n\tFROM cdm_ibm_mdcd_v993.dbo.measurement m\r\n\t\r\n\tWHERE measurement_concept_id =  3037121\r\n\tAND unit_concept_id = 8554\r\n\tAND value_as_number IS NOT NULL\r\n) denominator\r\n;","CHECK_NAME":"plausibleValueLow","CHECK_LEVEL":"CONCEPT","CHECK_DESCRIPTION":"For the combination of CONCEPT_ID  3037121 (Protein [Mass/volume] in Urine) and UNIT_CONCEPT_ID 8554 (percent), the number and percent of records that have a value less than      0.000.","CDM_TABLE_NAME":"MEASUREMENT","CDM_FIELD_NAME":"MEASUREMENT_CONCEPT_ID","CONCEPT_ID":" 3037121","UNIT_CONCEPT_ID":"8554","SQL_FILE":"concept_plausible_value_low.sql","CATEGORY":"Plausibility","SUBCATEGORY":"Atemporal","CONTEXT":"Verification","checkId":1896,"FAILED":0,"THRESHOLD_VALUE":5,"_row":"18.771"},{"NUM_VIOLATED_ROWS":0,"PCT_VIOLATED_ROWS":0,"NUM_DENOMINATOR_ROWS":0,"EXECUTION_TIME":"0.553984 secs","QUERY_TEXT":"\r\n/*********\r\nCONCEPT LEVEL check:\r\nPLAUSIBLE_VALUE_LOW - find any MEASUREMENT records that have VALUE_AS_NUMBER with non-null value < plausible low value\r\n\r\nParameters used in this template:\r\ncdmDatabaseSchema = cdm_ibm_mdcd_v993.dbo\r\nconceptId =  3037121\r\nunitConceptId = 8713\r\nplausibleValueLow =      0.000\r\n\r\n**********/\r\n\r\n\r\nSELECT num_violated_rows, CASE WHEN denominator.num_rows = 0 THEN 0 ELSE 1.0*num_violated_rows/denominator.num_rows END  AS pct_violated_rows, \r\n  denominator.num_rows as num_denominator_rows\r\nFROM\r\n(\r\n\tSELECT COUNT_BIG(*) AS num_violated_rows\r\n\tFROM\r\n\t(\r\n\t\tSELECT m.* \r\n\t\tFROM cdm_ibm_mdcd_v993.dbo.measurement m\r\n\t\t\r\n\t\tWHERE m.measurement_concept_id =  3037121\r\n\t\tAND m.unit_concept_id = 8713\r\n\t\tAND m.value_as_number IS NOT NULL\r\n\t\tAND m.value_as_number <      0.000\r\n\t) violated_rows\r\n) violated_row_count,\r\n( \r\n\tSELECT COUNT_BIG(*) AS num_rows\r\n\tFROM cdm_ibm_mdcd_v993.dbo.measurement m\r\n\t\r\n\tWHERE measurement_concept_id =  3037121\r\n\tAND unit_concept_id = 8713\r\n\tAND value_as_number IS NOT NULL\r\n) denominator\r\n;","CHECK_NAME":"plausibleValueLow","CHECK_LEVEL":"CONCEPT","CHECK_DESCRIPTION":"For the combination of CONCEPT_ID  3037121 (Protein [Mass/volume] in Urine) and UNIT_CONCEPT_ID 8713 (gram per deciliter), the number and percent of records that have a value less than      0.000.","CDM_TABLE_NAME":"MEASUREMENT","CDM_FIELD_NAME":"MEASUREMENT_CONCEPT_ID","CONCEPT_ID":" 3037121","UNIT_CONCEPT_ID":"8713","SQL_FILE":"concept_plausible_value_low.sql","CATEGORY":"Plausibility","SUBCATEGORY":"Atemporal","CONTEXT":"Verification","checkId":1897,"FAILED":0,"THRESHOLD_VALUE":5,"_row":"18.772"},{"NUM_VIOLATED_ROWS":0,"PCT_VIOLATED_ROWS":0,"NUM_DENOMINATOR_ROWS":0,"EXECUTION_TIME":"0.995972 secs","QUERY_TEXT":"\r\n/*********\r\nCONCEPT LEVEL check:\r\nPLAUSIBLE_VALUE_LOW - find any MEASUREMENT records that have VALUE_AS_NUMBER with non-null value < plausible low value\r\n\r\nParameters used in this template:\r\ncdmDatabaseSchema = cdm_ibm_mdcd_v993.dbo\r\nconceptId =  3037121\r\nunitConceptId = 8751\r\nplausibleValueLow =      0.000\r\n\r\n**********/\r\n\r\n\r\nSELECT num_violated_rows, CASE WHEN denominator.num_rows = 0 THEN 0 ELSE 1.0*num_violated_rows/denominator.num_rows END  AS pct_violated_rows, \r\n  denominator.num_rows as num_denominator_rows\r\nFROM\r\n(\r\n\tSELECT COUNT_BIG(*) AS num_violated_rows\r\n\tFROM\r\n\t(\r\n\t\tSELECT m.* \r\n\t\tFROM cdm_ibm_mdcd_v993.dbo.measurement m\r\n\t\t\r\n\t\tWHERE m.measurement_concept_id =  3037121\r\n\t\tAND m.unit_concept_id = 8751\r\n\t\tAND m.value_as_number IS NOT NULL\r\n\t\tAND m.value_as_number <      0.000\r\n\t) violated_rows\r\n) violated_row_count,\r\n( \r\n\tSELECT COUNT_BIG(*) AS num_rows\r\n\tFROM cdm_ibm_mdcd_v993.dbo.measurement m\r\n\t\r\n\tWHERE measurement_concept_id =  3037121\r\n\tAND unit_concept_id = 8751\r\n\tAND value_as_number IS NOT NULL\r\n) denominator\r\n;","CHECK_NAME":"plausibleValueLow","CHECK_LEVEL":"CONCEPT","CHECK_DESCRIPTION":"For the combination of CONCEPT_ID  3037121 (Protein [Mass/volume] in Urine) and UNIT_CONCEPT_ID 8751 (milligram per liter), the number and percent of records that have a value less than      0.000.","CDM_TABLE_NAME":"MEASUREMENT","CDM_FIELD_NAME":"MEASUREMENT_CONCEPT_ID","CONCEPT_ID":" 3037121","UNIT_CONCEPT_ID":"8751","SQL_FILE":"concept_plausible_value_low.sql","CATEGORY":"Plausibility","SUBCATEGORY":"Atemporal","CONTEXT":"Verification","checkId":1898,"FAILED":0,"THRESHOLD_VALUE":5,"_row":"18.773"},{"NUM_VIOLATED_ROWS":0,"PCT_VIOLATED_ROWS":0,"NUM_DENOMINATOR_ROWS":0,"EXECUTION_TIME":"0.596988 secs","QUERY_TEXT":"\r\n/*********\r\nCONCEPT LEVEL check:\r\nPLAUSIBLE_VALUE_LOW - find any MEASUREMENT records that have VALUE_AS_NUMBER with non-null value < plausible low value\r\n\r\nParameters used in this template:\r\ncdmDatabaseSchema = cdm_ibm_mdcd_v993.dbo\r\nconceptId =  3037121\r\nunitConceptId = 8840\r\nplausibleValueLow =      0.000\r\n\r\n**********/\r\n\r\n\r\nSELECT num_violated_rows, CASE WHEN denominator.num_rows = 0 THEN 0 ELSE 1.0*num_violated_rows/denominator.num_rows END  AS pct_violated_rows, \r\n  denominator.num_rows as num_denominator_rows\r\nFROM\r\n(\r\n\tSELECT COUNT_BIG(*) AS num_violated_rows\r\n\tFROM\r\n\t(\r\n\t\tSELECT m.* \r\n\t\tFROM cdm_ibm_mdcd_v993.dbo.measurement m\r\n\t\t\r\n\t\tWHERE m.measurement_concept_id =  3037121\r\n\t\tAND m.unit_concept_id = 8840\r\n\t\tAND m.value_as_number IS NOT NULL\r\n\t\tAND m.value_as_number <      0.000\r\n\t) violated_rows\r\n) violated_row_count,\r\n( \r\n\tSELECT COUNT_BIG(*) AS num_rows\r\n\tFROM cdm_ibm_mdcd_v993.dbo.measurement m\r\n\t\r\n\tWHERE measurement_concept_id =  3037121\r\n\tAND unit_concept_id = 8840\r\n\tAND value_as_number IS NOT NULL\r\n) denominator\r\n;","CHECK_NAME":"plausibleValueLow","CHECK_LEVEL":"CONCEPT","CHECK_DESCRIPTION":"For the combination of CONCEPT_ID  3037121 (Protein [Mass/volume] in Urine) and UNIT_CONCEPT_ID 8840 (milligram per deciliter), the number and percent of records that have a value less than      0.000.","CDM_TABLE_NAME":"MEASUREMENT","CDM_FIELD_NAME":"MEASUREMENT_CONCEPT_ID","CONCEPT_ID":" 3037121","UNIT_CONCEPT_ID":"8840","SQL_FILE":"concept_plausible_value_low.sql","CATEGORY":"Plausibility","SUBCATEGORY":"Atemporal","CONTEXT":"Verification","checkId":1899,"FAILED":0,"THRESHOLD_VALUE":5,"_row":"18.774"},{"NUM_VIOLATED_ROWS":0,"PCT_VIOLATED_ROWS":0,"NUM_DENOMINATOR_ROWS":0,"EXECUTION_TIME":"0.618982 secs","QUERY_TEXT":"\r\n/*********\r\nCONCEPT LEVEL check:\r\nPLAUSIBLE_VALUE_LOW - find any MEASUREMENT records that have VALUE_AS_NUMBER with non-null value < plausible low value\r\n\r\nParameters used in this template:\r\ncdmDatabaseSchema = cdm_ibm_mdcd_v993.dbo\r\nconceptId =  3037121\r\nunitConceptId = 8909\r\nplausibleValueLow =      1.000\r\n\r\n**********/\r\n\r\n\r\nSELECT num_violated_rows, CASE WHEN denominator.num_rows = 0 THEN 0 ELSE 1.0*num_violated_rows/denominator.num_rows END  AS pct_violated_rows, \r\n  denominator.num_rows as num_denominator_rows\r\nFROM\r\n(\r\n\tSELECT COUNT_BIG(*) AS num_violated_rows\r\n\tFROM\r\n\t(\r\n\t\tSELECT m.* \r\n\t\tFROM cdm_ibm_mdcd_v993.dbo.measurement m\r\n\t\t\r\n\t\tWHERE m.measurement_concept_id =  3037121\r\n\t\tAND m.unit_concept_id = 8909\r\n\t\tAND m.value_as_number IS NOT NULL\r\n\t\tAND m.value_as_number <      1.000\r\n\t) violated_rows\r\n) violated_row_count,\r\n( \r\n\tSELECT COUNT_BIG(*) AS num_rows\r\n\tFROM cdm_ibm_mdcd_v993.dbo.measurement m\r\n\t\r\n\tWHERE measurement_concept_id =  3037121\r\n\tAND unit_concept_id = 8909\r\n\tAND value_as_number IS NOT NULL\r\n) denominator\r\n;","CHECK_NAME":"plausibleValueLow","CHECK_LEVEL":"CONCEPT","CHECK_DESCRIPTION":"For the combination of CONCEPT_ID  3037121 (Protein [Mass/volume] in Urine) and UNIT_CONCEPT_ID 8909 (milligram per 24 hours), the number and percent of records that have a value less than      1.000.","CDM_TABLE_NAME":"MEASUREMENT","CDM_FIELD_NAME":"MEASUREMENT_CONCEPT_ID","CONCEPT_ID":" 3037121","UNIT_CONCEPT_ID":"8909","SQL_FILE":"concept_plausible_value_low.sql","CATEGORY":"Plausibility","SUBCATEGORY":"Atemporal","CONTEXT":"Verification","checkId":1900,"FAILED":0,"THRESHOLD_VALUE":5,"_row":"18.775"},{"NUM_VIOLATED_ROWS":0,"PCT_VIOLATED_ROWS":0,"NUM_DENOMINATOR_ROWS":0,"EXECUTION_TIME":"0.566979 secs","QUERY_TEXT":"\r\n/*********\r\nCONCEPT LEVEL check:\r\nPLAUSIBLE_VALUE_LOW - find any MEASUREMENT records that have VALUE_AS_NUMBER with non-null value < plausible low value\r\n\r\nParameters used in this template:\r\ncdmDatabaseSchema = cdm_ibm_mdcd_v993.dbo\r\nconceptId =  3037187\r\nunitConceptId = 8840\r\nplausibleValueLow =      1.000\r\n\r\n**********/\r\n\r\n\r\nSELECT num_violated_rows, CASE WHEN denominator.num_rows = 0 THEN 0 ELSE 1.0*num_violated_rows/denominator.num_rows END  AS pct_violated_rows, \r\n  denominator.num_rows as num_denominator_rows\r\nFROM\r\n(\r\n\tSELECT COUNT_BIG(*) AS num_violated_rows\r\n\tFROM\r\n\t(\r\n\t\tSELECT m.* \r\n\t\tFROM cdm_ibm_mdcd_v993.dbo.measurement m\r\n\t\t\r\n\t\tWHERE m.measurement_concept_id =  3037187\r\n\t\tAND m.unit_concept_id = 8840\r\n\t\tAND m.value_as_number IS NOT NULL\r\n\t\tAND m.value_as_number <      1.000\r\n\t) violated_rows\r\n) violated_row_count,\r\n( \r\n\tSELECT COUNT_BIG(*) AS num_rows\r\n\tFROM cdm_ibm_mdcd_v993.dbo.measurement m\r\n\t\r\n\tWHERE measurement_concept_id =  3037187\r\n\tAND unit_concept_id = 8840\r\n\tAND value_as_number IS NOT NULL\r\n) denominator\r\n;","CHECK_NAME":"plausibleValueLow","CHECK_LEVEL":"CONCEPT","CHECK_DESCRIPTION":"For the combination of CONCEPT_ID  3037187 (Fasting glucose [Mass/volume] in Venous blood) and UNIT_CONCEPT_ID 8840 (milligram per deciliter), the number and percent of records that have a value less than      1.000.","CDM_TABLE_NAME":"MEASUREMENT","CDM_FIELD_NAME":"MEASUREMENT_CONCEPT_ID","CONCEPT_ID":" 3037187","UNIT_CONCEPT_ID":"8840","SQL_FILE":"concept_plausible_value_low.sql","CATEGORY":"Plausibility","SUBCATEGORY":"Atemporal","CONTEXT":"Verification","checkId":1901,"FAILED":0,"THRESHOLD_VALUE":5,"_row":"18.776"},{"NUM_VIOLATED_ROWS":0,"PCT_VIOLATED_ROWS":0,"NUM_DENOMINATOR_ROWS":0,"EXECUTION_TIME":"0.523988 secs","QUERY_TEXT":"\r\n/*********\r\nCONCEPT LEVEL check:\r\nPLAUSIBLE_VALUE_LOW - find any MEASUREMENT records that have VALUE_AS_NUMBER with non-null value < plausible low value\r\n\r\nParameters used in this template:\r\ncdmDatabaseSchema = cdm_ibm_mdcd_v993.dbo\r\nconceptId =  3037511\r\nunitConceptId = 8554\r\nplausibleValueLow =      0.000\r\n\r\n**********/\r\n\r\n\r\nSELECT num_violated_rows, CASE WHEN denominator.num_rows = 0 THEN 0 ELSE 1.0*num_violated_rows/denominator.num_rows END  AS pct_violated_rows, \r\n  denominator.num_rows as num_denominator_rows\r\nFROM\r\n(\r\n\tSELECT COUNT_BIG(*) AS num_violated_rows\r\n\tFROM\r\n\t(\r\n\t\tSELECT m.* \r\n\t\tFROM cdm_ibm_mdcd_v993.dbo.measurement m\r\n\t\t\r\n\t\tWHERE m.measurement_concept_id =  3037511\r\n\t\tAND m.unit_concept_id = 8554\r\n\t\tAND m.value_as_number IS NOT NULL\r\n\t\tAND m.value_as_number <      0.000\r\n\t) violated_rows\r\n) violated_row_count,\r\n( \r\n\tSELECT COUNT_BIG(*) AS num_rows\r\n\tFROM cdm_ibm_mdcd_v993.dbo.measurement m\r\n\t\r\n\tWHERE measurement_concept_id =  3037511\r\n\tAND unit_concept_id = 8554\r\n\tAND value_as_number IS NOT NULL\r\n) denominator\r\n;","CHECK_NAME":"plausibleValueLow","CHECK_LEVEL":"CONCEPT","CHECK_DESCRIPTION":"For the combination of CONCEPT_ID  3037511 (Lymphocytes/100 leukocytes in Blood by Automated count) and UNIT_CONCEPT_ID 8554 (percent), the number and percent of records that have a value less than      0.000.","CDM_TABLE_NAME":"MEASUREMENT","CDM_FIELD_NAME":"MEASUREMENT_CONCEPT_ID","CONCEPT_ID":" 3037511","UNIT_CONCEPT_ID":"8554","SQL_FILE":"concept_plausible_value_low.sql","CATEGORY":"Plausibility","SUBCATEGORY":"Atemporal","CONTEXT":"Verification","checkId":1902,"FAILED":0,"THRESHOLD_VALUE":5,"_row":"18.777"},{"NUM_VIOLATED_ROWS":0,"PCT_VIOLATED_ROWS":0,"NUM_DENOMINATOR_ROWS":0,"EXECUTION_TIME":"0.925972 secs","QUERY_TEXT":"\r\n/*********\r\nCONCEPT LEVEL check:\r\nPLAUSIBLE_VALUE_LOW - find any MEASUREMENT records that have VALUE_AS_NUMBER with non-null value < plausible low value\r\n\r\nParameters used in this template:\r\ncdmDatabaseSchema = cdm_ibm_mdcd_v993.dbo\r\nconceptId =  3037551\r\nunitConceptId = 8749\r\nplausibleValueLow =      1.000\r\n\r\n**********/\r\n\r\n\r\nSELECT num_violated_rows, CASE WHEN denominator.num_rows = 0 THEN 0 ELSE 1.0*num_violated_rows/denominator.num_rows END  AS pct_violated_rows, \r\n  denominator.num_rows as num_denominator_rows\r\nFROM\r\n(\r\n\tSELECT COUNT_BIG(*) AS num_violated_rows\r\n\tFROM\r\n\t(\r\n\t\tSELECT m.* \r\n\t\tFROM cdm_ibm_mdcd_v993.dbo.measurement m\r\n\t\t\r\n\t\tWHERE m.measurement_concept_id =  3037551\r\n\t\tAND m.unit_concept_id = 8749\r\n\t\tAND m.value_as_number IS NOT NULL\r\n\t\tAND m.value_as_number <      1.000\r\n\t) violated_rows\r\n) violated_row_count,\r\n( \r\n\tSELECT COUNT_BIG(*) AS num_rows\r\n\tFROM cdm_ibm_mdcd_v993.dbo.measurement m\r\n\t\r\n\tWHERE measurement_concept_id =  3037551\r\n\tAND unit_concept_id = 8749\r\n\tAND value_as_number IS NOT NULL\r\n) denominator\r\n;","CHECK_NAME":"plausibleValueLow","CHECK_LEVEL":"CONCEPT","CHECK_DESCRIPTION":"For the combination of CONCEPT_ID  3037551 (Cancer Ag 125 [Units/volume] in Serum or Plasma) and UNIT_CONCEPT_ID 8749 (micromole per liter), the number and percent of records that have a value less than      1.000.","CDM_TABLE_NAME":"MEASUREMENT","CDM_FIELD_NAME":"MEASUREMENT_CONCEPT_ID","CONCEPT_ID":" 3037551","UNIT_CONCEPT_ID":"8749","SQL_FILE":"concept_plausible_value_low.sql","CATEGORY":"Plausibility","SUBCATEGORY":"Atemporal","CONTEXT":"Verification","checkId":1903,"FAILED":0,"THRESHOLD_VALUE":5,"_row":"18.778"},{"NUM_VIOLATED_ROWS":0,"PCT_VIOLATED_ROWS":0,"NUM_DENOMINATOR_ROWS":0,"EXECUTION_TIME":"2.058945 secs","QUERY_TEXT":"\r\n/*********\r\nCONCEPT LEVEL check:\r\nPLAUSIBLE_VALUE_LOW - find any MEASUREMENT records that have VALUE_AS_NUMBER with non-null value < plausible low value\r\n\r\nParameters used in this template:\r\ncdmDatabaseSchema = cdm_ibm_mdcd_v993.dbo\r\nconceptId =  3037551\r\nunitConceptId = 8763\r\nplausibleValueLow =      1.000\r\n\r\n**********/\r\n\r\n\r\nSELECT num_violated_rows, CASE WHEN denominator.num_rows = 0 THEN 0 ELSE 1.0*num_violated_rows/denominator.num_rows END  AS pct_violated_rows, \r\n  denominator.num_rows as num_denominator_rows\r\nFROM\r\n(\r\n\tSELECT COUNT_BIG(*) AS num_violated_rows\r\n\tFROM\r\n\t(\r\n\t\tSELECT m.* \r\n\t\tFROM cdm_ibm_mdcd_v993.dbo.measurement m\r\n\t\t\r\n\t\tWHERE m.measurement_concept_id =  3037551\r\n\t\tAND m.unit_concept_id = 8763\r\n\t\tAND m.value_as_number IS NOT NULL\r\n\t\tAND m.value_as_number <      1.000\r\n\t) violated_rows\r\n) violated_row_count,\r\n( \r\n\tSELECT COUNT_BIG(*) AS num_rows\r\n\tFROM cdm_ibm_mdcd_v993.dbo.measurement m\r\n\t\r\n\tWHERE measurement_concept_id =  3037551\r\n\tAND unit_concept_id = 8763\r\n\tAND value_as_number IS NOT NULL\r\n) denominator\r\n;","CHECK_NAME":"plausibleValueLow","CHECK_LEVEL":"CONCEPT","CHECK_DESCRIPTION":"For the combination of CONCEPT_ID  3037551 (Cancer Ag 125 [Units/volume] in Serum or Plasma) and UNIT_CONCEPT_ID 8763 (unit per milliliter), the number and percent of records that have a value less than      1.000.","CDM_TABLE_NAME":"MEASUREMENT","CDM_FIELD_NAME":"MEASUREMENT_CONCEPT_ID","CONCEPT_ID":" 3037551","UNIT_CONCEPT_ID":"8763","SQL_FILE":"concept_plausible_value_low.sql","CATEGORY":"Plausibility","SUBCATEGORY":"Atemporal","CONTEXT":"Verification","checkId":1904,"FAILED":0,"THRESHOLD_VALUE":5,"_row":"18.779"},{"NUM_VIOLATED_ROWS":0,"PCT_VIOLATED_ROWS":0,"NUM_DENOMINATOR_ROWS":0,"EXECUTION_TIME":"6.113841 secs","QUERY_TEXT":"\r\n/*********\r\nCONCEPT LEVEL check:\r\nPLAUSIBLE_VALUE_LOW - find any MEASUREMENT records that have VALUE_AS_NUMBER with non-null value < plausible low value\r\n\r\nParameters used in this template:\r\ncdmDatabaseSchema = cdm_ibm_mdcd_v993.dbo\r\nconceptId =  3037551\r\nunitConceptId = 8810\r\nplausibleValueLow =      1.000\r\n\r\n**********/\r\n\r\n\r\nSELECT num_violated_rows, CASE WHEN denominator.num_rows = 0 THEN 0 ELSE 1.0*num_violated_rows/denominator.num_rows END  AS pct_violated_rows, \r\n  denominator.num_rows as num_denominator_rows\r\nFROM\r\n(\r\n\tSELECT COUNT_BIG(*) AS num_violated_rows\r\n\tFROM\r\n\t(\r\n\t\tSELECT m.* \r\n\t\tFROM cdm_ibm_mdcd_v993.dbo.measurement m\r\n\t\t\r\n\t\tWHERE m.measurement_concept_id =  3037551\r\n\t\tAND m.unit_concept_id = 8810\r\n\t\tAND m.value_as_number IS NOT NULL\r\n\t\tAND m.value_as_number <      1.000\r\n\t) violated_rows\r\n) violated_row_count,\r\n( \r\n\tSELECT COUNT_BIG(*) AS num_rows\r\n\tFROM cdm_ibm_mdcd_v993.dbo.measurement m\r\n\t\r\n\tWHERE measurement_concept_id =  3037551\r\n\tAND unit_concept_id = 8810\r\n\tAND value_as_number IS NOT NULL\r\n) denominator\r\n;","CHECK_NAME":"plausibleValueLow","CHECK_LEVEL":"CONCEPT","CHECK_DESCRIPTION":"For the combination of CONCEPT_ID  3037551 (Cancer Ag 125 [Units/volume] in Serum or Plasma) and UNIT_CONCEPT_ID 8810 (kilounit per liter), the number and percent of records that have a value less than      1.000.","CDM_TABLE_NAME":"MEASUREMENT","CDM_FIELD_NAME":"MEASUREMENT_CONCEPT_ID","CONCEPT_ID":" 3037551","UNIT_CONCEPT_ID":"8810","SQL_FILE":"concept_plausible_value_low.sql","CATEGORY":"Plausibility","SUBCATEGORY":"Atemporal","CONTEXT":"Verification","checkId":1905,"FAILED":0,"THRESHOLD_VALUE":5,"_row":"18.780"},{"NUM_VIOLATED_ROWS":0,"PCT_VIOLATED_ROWS":0,"NUM_DENOMINATOR_ROWS":0,"EXECUTION_TIME":"6.953814 secs","QUERY_TEXT":"\r\n/*********\r\nCONCEPT LEVEL check:\r\nPLAUSIBLE_VALUE_LOW - find any MEASUREMENT records that have VALUE_AS_NUMBER with non-null value < plausible low value\r\n\r\nParameters used in this template:\r\ncdmDatabaseSchema = cdm_ibm_mdcd_v993.dbo\r\nconceptId =  3037551\r\nunitConceptId = 8980\r\nplausibleValueLow =      1.000\r\n\r\n**********/\r\n\r\n\r\nSELECT num_violated_rows, CASE WHEN denominator.num_rows = 0 THEN 0 ELSE 1.0*num_violated_rows/denominator.num_rows END  AS pct_violated_rows, \r\n  denominator.num_rows as num_denominator_rows\r\nFROM\r\n(\r\n\tSELECT COUNT_BIG(*) AS num_violated_rows\r\n\tFROM\r\n\t(\r\n\t\tSELECT m.* \r\n\t\tFROM cdm_ibm_mdcd_v993.dbo.measurement m\r\n\t\t\r\n\t\tWHERE m.measurement_concept_id =  3037551\r\n\t\tAND m.unit_concept_id = 8980\r\n\t\tAND m.value_as_number IS NOT NULL\r\n\t\tAND m.value_as_number <      1.000\r\n\t) violated_rows\r\n) violated_row_count,\r\n( \r\n\tSELECT COUNT_BIG(*) AS num_rows\r\n\tFROM cdm_ibm_mdcd_v993.dbo.measurement m\r\n\t\r\n\tWHERE measurement_concept_id =  3037551\r\n\tAND unit_concept_id = 8980\r\n\tAND value_as_number IS NOT NULL\r\n) denominator\r\n;","CHECK_NAME":"plausibleValueLow","CHECK_LEVEL":"CONCEPT","CHECK_DESCRIPTION":"For the combination of CONCEPT_ID  3037551 (Cancer Ag 125 [Units/volume] in Serum or Plasma) and UNIT_CONCEPT_ID 8980 (arbitrary unit per milliliter), the number and percent of records that have a value less than      1.000.","CDM_TABLE_NAME":"MEASUREMENT","CDM_FIELD_NAME":"MEASUREMENT_CONCEPT_ID","CONCEPT_ID":" 3037551","UNIT_CONCEPT_ID":"8980","SQL_FILE":"concept_plausible_value_low.sql","CATEGORY":"Plausibility","SUBCATEGORY":"Atemporal","CONTEXT":"Verification","checkId":1906,"FAILED":0,"THRESHOLD_VALUE":5,"_row":"18.781"},{"NUM_VIOLATED_ROWS":0,"PCT_VIOLATED_ROWS":0,"NUM_DENOMINATOR_ROWS":0,"EXECUTION_TIME":"6.542820 secs","QUERY_TEXT":"\r\n/*********\r\nCONCEPT LEVEL check:\r\nPLAUSIBLE_VALUE_LOW - find any MEASUREMENT records that have VALUE_AS_NUMBER with non-null value < plausible low value\r\n\r\nParameters used in this template:\r\ncdmDatabaseSchema = cdm_ibm_mdcd_v993.dbo\r\nconceptId =  3037551\r\nunitConceptId = 8985\r\nplausibleValueLow =      1.000\r\n\r\n**********/\r\n\r\n\r\nSELECT num_violated_rows, CASE WHEN denominator.num_rows = 0 THEN 0 ELSE 1.0*num_violated_rows/denominator.num_rows END  AS pct_violated_rows, \r\n  denominator.num_rows as num_denominator_rows\r\nFROM\r\n(\r\n\tSELECT COUNT_BIG(*) AS num_violated_rows\r\n\tFROM\r\n\t(\r\n\t\tSELECT m.* \r\n\t\tFROM cdm_ibm_mdcd_v993.dbo.measurement m\r\n\t\t\r\n\t\tWHERE m.measurement_concept_id =  3037551\r\n\t\tAND m.unit_concept_id = 8985\r\n\t\tAND m.value_as_number IS NOT NULL\r\n\t\tAND m.value_as_number <      1.000\r\n\t) violated_rows\r\n) violated_row_count,\r\n( \r\n\tSELECT COUNT_BIG(*) AS num_rows\r\n\tFROM cdm_ibm_mdcd_v993.dbo.measurement m\r\n\t\r\n\tWHERE measurement_concept_id =  3037551\r\n\tAND unit_concept_id = 8985\r\n\tAND value_as_number IS NOT NULL\r\n) denominator\r\n;","CHECK_NAME":"plausibleValueLow","CHECK_LEVEL":"CONCEPT","CHECK_DESCRIPTION":"For the combination of CONCEPT_ID  3037551 (Cancer Ag 125 [Units/volume] in Serum or Plasma) and UNIT_CONCEPT_ID 8985 (international unit per milliliter), the number and percent of records that have a value less than      1.000.","CDM_TABLE_NAME":"MEASUREMENT","CDM_FIELD_NAME":"MEASUREMENT_CONCEPT_ID","CONCEPT_ID":" 3037551","UNIT_CONCEPT_ID":"8985","SQL_FILE":"concept_plausible_value_low.sql","CATEGORY":"Plausibility","SUBCATEGORY":"Atemporal","CONTEXT":"Verification","checkId":1907,"FAILED":0,"THRESHOLD_VALUE":5,"_row":"18.782"},{"NUM_VIOLATED_ROWS":0,"PCT_VIOLATED_ROWS":0,"NUM_DENOMINATOR_ROWS":0,"EXECUTION_TIME":"3.360911 secs","QUERY_TEXT":"\r\n/*********\r\nCONCEPT LEVEL check:\r\nPLAUSIBLE_VALUE_LOW - find any MEASUREMENT records that have VALUE_AS_NUMBER with non-null value < plausible low value\r\n\r\nParameters used in this template:\r\ncdmDatabaseSchema = cdm_ibm_mdcd_v993.dbo\r\nconceptId =  3037556\r\nunitConceptId = 8713\r\nplausibleValueLow =      0.010\r\n\r\n**********/\r\n\r\n\r\nSELECT num_violated_rows, CASE WHEN denominator.num_rows = 0 THEN 0 ELSE 1.0*num_violated_rows/denominator.num_rows END  AS pct_violated_rows, \r\n  denominator.num_rows as num_denominator_rows\r\nFROM\r\n(\r\n\tSELECT COUNT_BIG(*) AS num_violated_rows\r\n\tFROM\r\n\t(\r\n\t\tSELECT m.* \r\n\t\tFROM cdm_ibm_mdcd_v993.dbo.measurement m\r\n\t\t\r\n\t\tWHERE m.measurement_concept_id =  3037556\r\n\t\tAND m.unit_concept_id = 8713\r\n\t\tAND m.value_as_number IS NOT NULL\r\n\t\tAND m.value_as_number <      0.010\r\n\t) violated_rows\r\n) violated_row_count,\r\n( \r\n\tSELECT COUNT_BIG(*) AS num_rows\r\n\tFROM cdm_ibm_mdcd_v993.dbo.measurement m\r\n\t\r\n\tWHERE measurement_concept_id =  3037556\r\n\tAND unit_concept_id = 8713\r\n\tAND value_as_number IS NOT NULL\r\n) denominator\r\n;","CHECK_NAME":"plausibleValueLow","CHECK_LEVEL":"CONCEPT","CHECK_DESCRIPTION":"For the combination of CONCEPT_ID  3037556 (Urate [Mass/volume] in Serum or Plasma) and UNIT_CONCEPT_ID 8713 (gram per deciliter), the number and percent of records that have a value less than      0.010.","CDM_TABLE_NAME":"MEASUREMENT","CDM_FIELD_NAME":"MEASUREMENT_CONCEPT_ID","CONCEPT_ID":" 3037556","UNIT_CONCEPT_ID":"8713","SQL_FILE":"concept_plausible_value_low.sql","CATEGORY":"Plausibility","SUBCATEGORY":"Atemporal","CONTEXT":"Verification","checkId":1908,"FAILED":0,"THRESHOLD_VALUE":5,"_row":"18.783"},{"NUM_VIOLATED_ROWS":0,"PCT_VIOLATED_ROWS":0,"NUM_DENOMINATOR_ROWS":0,"EXECUTION_TIME":"2.894918 secs","QUERY_TEXT":"\r\n/*********\r\nCONCEPT LEVEL check:\r\nPLAUSIBLE_VALUE_LOW - find any MEASUREMENT records that have VALUE_AS_NUMBER with non-null value < plausible low value\r\n\r\nParameters used in this template:\r\ncdmDatabaseSchema = cdm_ibm_mdcd_v993.dbo\r\nconceptId =  3037556\r\nunitConceptId = 8840\r\nplausibleValueLow =      1.000\r\n\r\n**********/\r\n\r\n\r\nSELECT num_violated_rows, CASE WHEN denominator.num_rows = 0 THEN 0 ELSE 1.0*num_violated_rows/denominator.num_rows END  AS pct_violated_rows, \r\n  denominator.num_rows as num_denominator_rows\r\nFROM\r\n(\r\n\tSELECT COUNT_BIG(*) AS num_violated_rows\r\n\tFROM\r\n\t(\r\n\t\tSELECT m.* \r\n\t\tFROM cdm_ibm_mdcd_v993.dbo.measurement m\r\n\t\t\r\n\t\tWHERE m.measurement_concept_id =  3037556\r\n\t\tAND m.unit_concept_id = 8840\r\n\t\tAND m.value_as_number IS NOT NULL\r\n\t\tAND m.value_as_number <      1.000\r\n\t) violated_rows\r\n) violated_row_count,\r\n( \r\n\tSELECT COUNT_BIG(*) AS num_rows\r\n\tFROM cdm_ibm_mdcd_v993.dbo.measurement m\r\n\t\r\n\tWHERE measurement_concept_id =  3037556\r\n\tAND unit_concept_id = 8840\r\n\tAND value_as_number IS NOT NULL\r\n) denominator\r\n;","CHECK_NAME":"plausibleValueLow","CHECK_LEVEL":"CONCEPT","CHECK_DESCRIPTION":"For the combination of CONCEPT_ID  3037556 (Urate [Mass/volume] in Serum or Plasma) and UNIT_CONCEPT_ID 8840 (milligram per deciliter), the number and percent of records that have a value less than      1.000.","CDM_TABLE_NAME":"MEASUREMENT","CDM_FIELD_NAME":"MEASUREMENT_CONCEPT_ID","CONCEPT_ID":" 3037556","UNIT_CONCEPT_ID":"8840","SQL_FILE":"concept_plausible_value_low.sql","CATEGORY":"Plausibility","SUBCATEGORY":"Atemporal","CONTEXT":"Verification","checkId":1909,"FAILED":0,"THRESHOLD_VALUE":5,"_row":"18.784"},{"NUM_VIOLATED_ROWS":0,"PCT_VIOLATED_ROWS":0,"NUM_DENOMINATOR_ROWS":0,"EXECUTION_TIME":"2.526919 secs","QUERY_TEXT":"\r\n/*********\r\nCONCEPT LEVEL check:\r\nPLAUSIBLE_VALUE_LOW - find any MEASUREMENT records that have VALUE_AS_NUMBER with non-null value < plausible low value\r\n\r\nParameters used in this template:\r\ncdmDatabaseSchema = cdm_ibm_mdcd_v993.dbo\r\nconceptId =  3037672\r\nunitConceptId = 8554\r\nplausibleValueLow =      1.000\r\n\r\n**********/\r\n\r\n\r\nSELECT num_violated_rows, CASE WHEN denominator.num_rows = 0 THEN 0 ELSE 1.0*num_violated_rows/denominator.num_rows END  AS pct_violated_rows, \r\n  denominator.num_rows as num_denominator_rows\r\nFROM\r\n(\r\n\tSELECT COUNT_BIG(*) AS num_violated_rows\r\n\tFROM\r\n\t(\r\n\t\tSELECT m.* \r\n\t\tFROM cdm_ibm_mdcd_v993.dbo.measurement m\r\n\t\t\r\n\t\tWHERE m.measurement_concept_id =  3037672\r\n\t\tAND m.unit_concept_id = 8554\r\n\t\tAND m.value_as_number IS NOT NULL\r\n\t\tAND m.value_as_number <      1.000\r\n\t) violated_rows\r\n) violated_row_count,\r\n( \r\n\tSELECT COUNT_BIG(*) AS num_rows\r\n\tFROM cdm_ibm_mdcd_v993.dbo.measurement m\r\n\t\r\n\tWHERE measurement_concept_id =  3037672\r\n\tAND unit_concept_id = 8554\r\n\tAND value_as_number IS NOT NULL\r\n) denominator\r\n;","CHECK_NAME":"plausibleValueLow","CHECK_LEVEL":"CONCEPT","CHECK_DESCRIPTION":"For the combination of CONCEPT_ID  3037672 (Protein.monoclonal/Protein.total in Urine by Electrophoresis) and UNIT_CONCEPT_ID 8554 (percent), the number and percent of records that have a value less than      1.000.","CDM_TABLE_NAME":"MEASUREMENT","CDM_FIELD_NAME":"MEASUREMENT_CONCEPT_ID","CONCEPT_ID":" 3037672","UNIT_CONCEPT_ID":"8554","SQL_FILE":"concept_plausible_value_low.sql","CATEGORY":"Plausibility","SUBCATEGORY":"Atemporal","CONTEXT":"Verification","checkId":1910,"FAILED":0,"THRESHOLD_VALUE":5,"_row":"18.785"},{"NUM_VIOLATED_ROWS":0,"PCT_VIOLATED_ROWS":0,"NUM_DENOMINATOR_ROWS":0,"EXECUTION_TIME":"0.560987 secs","QUERY_TEXT":"\r\n/*********\r\nCONCEPT LEVEL check:\r\nPLAUSIBLE_VALUE_LOW - find any MEASUREMENT records that have VALUE_AS_NUMBER with non-null value < plausible low value\r\n\r\nParameters used in this template:\r\ncdmDatabaseSchema = cdm_ibm_mdcd_v993.dbo\r\nconceptId =  3038058\r\nunitConceptId = 8554\r\nplausibleValueLow =      0.000\r\n\r\n**********/\r\n\r\n\r\nSELECT num_violated_rows, CASE WHEN denominator.num_rows = 0 THEN 0 ELSE 1.0*num_violated_rows/denominator.num_rows END  AS pct_violated_rows, \r\n  denominator.num_rows as num_denominator_rows\r\nFROM\r\n(\r\n\tSELECT COUNT_BIG(*) AS num_violated_rows\r\n\tFROM\r\n\t(\r\n\t\tSELECT m.* \r\n\t\tFROM cdm_ibm_mdcd_v993.dbo.measurement m\r\n\t\t\r\n\t\tWHERE m.measurement_concept_id =  3038058\r\n\t\tAND m.unit_concept_id = 8554\r\n\t\tAND m.value_as_number IS NOT NULL\r\n\t\tAND m.value_as_number <      0.000\r\n\t) violated_rows\r\n) violated_row_count,\r\n( \r\n\tSELECT COUNT_BIG(*) AS num_rows\r\n\tFROM cdm_ibm_mdcd_v993.dbo.measurement m\r\n\t\r\n\tWHERE measurement_concept_id =  3038058\r\n\tAND unit_concept_id = 8554\r\n\tAND value_as_number IS NOT NULL\r\n) denominator\r\n;","CHECK_NAME":"plausibleValueLow","CHECK_LEVEL":"CONCEPT","CHECK_DESCRIPTION":"For the combination of CONCEPT_ID  3038058 (Lymphocytes/100 leukocytes in Blood by Manual count) and UNIT_CONCEPT_ID 8554 (percent), the number and percent of records that have a value less than      0.000.","CDM_TABLE_NAME":"MEASUREMENT","CDM_FIELD_NAME":"MEASUREMENT_CONCEPT_ID","CONCEPT_ID":" 3038058","UNIT_CONCEPT_ID":"8554","SQL_FILE":"concept_plausible_value_low.sql","CATEGORY":"Plausibility","SUBCATEGORY":"Atemporal","CONTEXT":"Verification","checkId":1911,"FAILED":0,"THRESHOLD_VALUE":5,"_row":"18.786"},{"NUM_VIOLATED_ROWS":0,"PCT_VIOLATED_ROWS":0,"NUM_DENOMINATOR_ROWS":0,"EXECUTION_TIME":"0.560970 secs","QUERY_TEXT":"\r\n/*********\r\nCONCEPT LEVEL check:\r\nPLAUSIBLE_VALUE_LOW - find any MEASUREMENT records that have VALUE_AS_NUMBER with non-null value < plausible low value\r\n\r\nParameters used in this template:\r\ncdmDatabaseSchema = cdm_ibm_mdcd_v993.dbo\r\nconceptId =  3038058\r\nunitConceptId = 8816\r\nplausibleValueLow =      0.000\r\n\r\n**********/\r\n\r\n\r\nSELECT num_violated_rows, CASE WHEN denominator.num_rows = 0 THEN 0 ELSE 1.0*num_violated_rows/denominator.num_rows END  AS pct_violated_rows, \r\n  denominator.num_rows as num_denominator_rows\r\nFROM\r\n(\r\n\tSELECT COUNT_BIG(*) AS num_violated_rows\r\n\tFROM\r\n\t(\r\n\t\tSELECT m.* \r\n\t\tFROM cdm_ibm_mdcd_v993.dbo.measurement m\r\n\t\t\r\n\t\tWHERE m.measurement_concept_id =  3038058\r\n\t\tAND m.unit_concept_id = 8816\r\n\t\tAND m.value_as_number IS NOT NULL\r\n\t\tAND m.value_as_number <      0.000\r\n\t) violated_rows\r\n) violated_row_count,\r\n( \r\n\tSELECT COUNT_BIG(*) AS num_rows\r\n\tFROM cdm_ibm_mdcd_v993.dbo.measurement m\r\n\t\r\n\tWHERE measurement_concept_id =  3038058\r\n\tAND unit_concept_id = 8816\r\n\tAND value_as_number IS NOT NULL\r\n) denominator\r\n;","CHECK_NAME":"plausibleValueLow","CHECK_LEVEL":"CONCEPT","CHECK_DESCRIPTION":"For the combination of CONCEPT_ID  3038058 (Lymphocytes/100 leukocytes in Blood by Manual count) and UNIT_CONCEPT_ID 8816 (million per milliliter), the number and percent of records that have a value less than      0.000.","CDM_TABLE_NAME":"MEASUREMENT","CDM_FIELD_NAME":"MEASUREMENT_CONCEPT_ID","CONCEPT_ID":" 3038058","UNIT_CONCEPT_ID":"8816","SQL_FILE":"concept_plausible_value_low.sql","CATEGORY":"Plausibility","SUBCATEGORY":"Atemporal","CONTEXT":"Verification","checkId":1912,"FAILED":0,"THRESHOLD_VALUE":5,"_row":"18.787"},{"NUM_VIOLATED_ROWS":0,"PCT_VIOLATED_ROWS":0,"NUM_DENOMINATOR_ROWS":0,"EXECUTION_TIME":"1.556944 secs","QUERY_TEXT":"\r\n/*********\r\nCONCEPT LEVEL check:\r\nPLAUSIBLE_VALUE_LOW - find any MEASUREMENT records that have VALUE_AS_NUMBER with non-null value < plausible low value\r\n\r\nParameters used in this template:\r\ncdmDatabaseSchema = cdm_ibm_mdcd_v993.dbo\r\nconceptId =  3038058\r\nunitConceptId = 8848\r\nplausibleValueLow =      0.010\r\n\r\n**********/\r\n\r\n\r\nSELECT num_violated_rows, CASE WHEN denominator.num_rows = 0 THEN 0 ELSE 1.0*num_violated_rows/denominator.num_rows END  AS pct_violated_rows, \r\n  denominator.num_rows as num_denominator_rows\r\nFROM\r\n(\r\n\tSELECT COUNT_BIG(*) AS num_violated_rows\r\n\tFROM\r\n\t(\r\n\t\tSELECT m.* \r\n\t\tFROM cdm_ibm_mdcd_v993.dbo.measurement m\r\n\t\t\r\n\t\tWHERE m.measurement_concept_id =  3038058\r\n\t\tAND m.unit_concept_id = 8848\r\n\t\tAND m.value_as_number IS NOT NULL\r\n\t\tAND m.value_as_number <      0.010\r\n\t) violated_rows\r\n) violated_row_count,\r\n( \r\n\tSELECT COUNT_BIG(*) AS num_rows\r\n\tFROM cdm_ibm_mdcd_v993.dbo.measurement m\r\n\t\r\n\tWHERE measurement_concept_id =  3038058\r\n\tAND unit_concept_id = 8848\r\n\tAND value_as_number IS NOT NULL\r\n) denominator\r\n;","CHECK_NAME":"plausibleValueLow","CHECK_LEVEL":"CONCEPT","CHECK_DESCRIPTION":"For the combination of CONCEPT_ID  3038058 (Lymphocytes/100 leukocytes in Blood by Manual count) and UNIT_CONCEPT_ID 8848 (thousand per microliter), the number and percent of records that have a value less than      0.010.","CDM_TABLE_NAME":"MEASUREMENT","CDM_FIELD_NAME":"MEASUREMENT_CONCEPT_ID","CONCEPT_ID":" 3038058","UNIT_CONCEPT_ID":"8848","SQL_FILE":"concept_plausible_value_low.sql","CATEGORY":"Plausibility","SUBCATEGORY":"Atemporal","CONTEXT":"Verification","checkId":1913,"FAILED":0,"THRESHOLD_VALUE":5,"_row":"18.788"},{"NUM_VIOLATED_ROWS":0,"PCT_VIOLATED_ROWS":0,"NUM_DENOMINATOR_ROWS":0,"EXECUTION_TIME":"0.635989 secs","QUERY_TEXT":"\r\n/*********\r\nCONCEPT LEVEL check:\r\nPLAUSIBLE_VALUE_LOW - find any MEASUREMENT records that have VALUE_AS_NUMBER with non-null value < plausible low value\r\n\r\nParameters used in this template:\r\ncdmDatabaseSchema = cdm_ibm_mdcd_v993.dbo\r\nconceptId =  3038205\r\nunitConceptId = 8848\r\nplausibleValueLow =      1.000\r\n\r\n**********/\r\n\r\n\r\nSELECT num_violated_rows, CASE WHEN denominator.num_rows = 0 THEN 0 ELSE 1.0*num_violated_rows/denominator.num_rows END  AS pct_violated_rows, \r\n  denominator.num_rows as num_denominator_rows\r\nFROM\r\n(\r\n\tSELECT COUNT_BIG(*) AS num_violated_rows\r\n\tFROM\r\n\t(\r\n\t\tSELECT m.* \r\n\t\tFROM cdm_ibm_mdcd_v993.dbo.measurement m\r\n\t\t\r\n\t\tWHERE m.measurement_concept_id =  3038205\r\n\t\tAND m.unit_concept_id = 8848\r\n\t\tAND m.value_as_number IS NOT NULL\r\n\t\tAND m.value_as_number <      1.000\r\n\t) violated_rows\r\n) violated_row_count,\r\n( \r\n\tSELECT COUNT_BIG(*) AS num_rows\r\n\tFROM cdm_ibm_mdcd_v993.dbo.measurement m\r\n\t\r\n\tWHERE measurement_concept_id =  3038205\r\n\tAND unit_concept_id = 8848\r\n\tAND value_as_number IS NOT NULL\r\n) denominator\r\n;","CHECK_NAME":"plausibleValueLow","CHECK_LEVEL":"CONCEPT","CHECK_DESCRIPTION":"For the combination of CONCEPT_ID  3038205 (Alternaria alternata IgE Ab [Units/volume] in Serum) and UNIT_CONCEPT_ID 8848 (thousand per microliter), the number and percent of records that have a value less than      1.000.","CDM_TABLE_NAME":"MEASUREMENT","CDM_FIELD_NAME":"MEASUREMENT_CONCEPT_ID","CONCEPT_ID":" 3038205","UNIT_CONCEPT_ID":"8848","SQL_FILE":"concept_plausible_value_low.sql","CATEGORY":"Plausibility","SUBCATEGORY":"Atemporal","CONTEXT":"Verification","checkId":1914,"FAILED":0,"THRESHOLD_VALUE":5,"_row":"18.789"},{"NUM_VIOLATED_ROWS":0,"PCT_VIOLATED_ROWS":0,"NUM_DENOMINATOR_ROWS":0,"EXECUTION_TIME":"0.534964 secs","QUERY_TEXT":"\r\n/*********\r\nCONCEPT LEVEL check:\r\nPLAUSIBLE_VALUE_LOW - find any MEASUREMENT records that have VALUE_AS_NUMBER with non-null value < plausible low value\r\n\r\nParameters used in this template:\r\ncdmDatabaseSchema = cdm_ibm_mdcd_v993.dbo\r\nconceptId =  3038553\r\nunitConceptId = 9531\r\nplausibleValueLow =     16.000\r\n\r\n**********/\r\n\r\n\r\nSELECT num_violated_rows, CASE WHEN denominator.num_rows = 0 THEN 0 ELSE 1.0*num_violated_rows/denominator.num_rows END  AS pct_violated_rows, \r\n  denominator.num_rows as num_denominator_rows\r\nFROM\r\n(\r\n\tSELECT COUNT_BIG(*) AS num_violated_rows\r\n\tFROM\r\n\t(\r\n\t\tSELECT m.* \r\n\t\tFROM cdm_ibm_mdcd_v993.dbo.measurement m\r\n\t\t\r\n\t\tWHERE m.measurement_concept_id =  3038553\r\n\t\tAND m.unit_concept_id = 9531\r\n\t\tAND m.value_as_number IS NOT NULL\r\n\t\tAND m.value_as_number <     16.000\r\n\t) violated_rows\r\n) violated_row_count,\r\n( \r\n\tSELECT COUNT_BIG(*) AS num_rows\r\n\tFROM cdm_ibm_mdcd_v993.dbo.measurement m\r\n\t\r\n\tWHERE measurement_concept_id =  3038553\r\n\tAND unit_concept_id = 9531\r\n\tAND value_as_number IS NOT NULL\r\n) denominator\r\n;","CHECK_NAME":"plausibleValueLow","CHECK_LEVEL":"CONCEPT","CHECK_DESCRIPTION":"For the combination of CONCEPT_ID  3038553 (Body mass index (BMI) [Ratio]) and UNIT_CONCEPT_ID 9531 (kilogram per square meter), the number and percent of records that have a value less than     16.000.","CDM_TABLE_NAME":"MEASUREMENT","CDM_FIELD_NAME":"MEASUREMENT_CONCEPT_ID","CONCEPT_ID":" 3038553","UNIT_CONCEPT_ID":"9531","SQL_FILE":"concept_plausible_value_low.sql","CATEGORY":"Plausibility","SUBCATEGORY":"Atemporal","CONTEXT":"Verification","checkId":1915,"FAILED":0,"THRESHOLD_VALUE":5,"_row":"18.790"},{"NUM_VIOLATED_ROWS":0,"PCT_VIOLATED_ROWS":0,"NUM_DENOMINATOR_ROWS":0,"EXECUTION_TIME":"0.488992 secs","QUERY_TEXT":"\r\n/*********\r\nCONCEPT LEVEL check:\r\nPLAUSIBLE_VALUE_LOW - find any MEASUREMENT records that have VALUE_AS_NUMBER with non-null value < plausible low value\r\n\r\nParameters used in this template:\r\ncdmDatabaseSchema = cdm_ibm_mdcd_v993.dbo\r\nconceptId =  3039000\r\nunitConceptId = 8713\r\nplausibleValueLow =      2.200\r\n\r\n**********/\r\n\r\n\r\nSELECT num_violated_rows, CASE WHEN denominator.num_rows = 0 THEN 0 ELSE 1.0*num_violated_rows/denominator.num_rows END  AS pct_violated_rows, \r\n  denominator.num_rows as num_denominator_rows\r\nFROM\r\n(\r\n\tSELECT COUNT_BIG(*) AS num_violated_rows\r\n\tFROM\r\n\t(\r\n\t\tSELECT m.* \r\n\t\tFROM cdm_ibm_mdcd_v993.dbo.measurement m\r\n\t\t\r\n\t\tWHERE m.measurement_concept_id =  3039000\r\n\t\tAND m.unit_concept_id = 8713\r\n\t\tAND m.value_as_number IS NOT NULL\r\n\t\tAND m.value_as_number <      2.200\r\n\t) violated_rows\r\n) violated_row_count,\r\n( \r\n\tSELECT COUNT_BIG(*) AS num_rows\r\n\tFROM cdm_ibm_mdcd_v993.dbo.measurement m\r\n\t\r\n\tWHERE measurement_concept_id =  3039000\r\n\tAND unit_concept_id = 8713\r\n\tAND value_as_number IS NOT NULL\r\n) denominator\r\n;","CHECK_NAME":"plausibleValueLow","CHECK_LEVEL":"CONCEPT","CHECK_DESCRIPTION":"For the combination of CONCEPT_ID  3039000 (Anion gap in Blood) and UNIT_CONCEPT_ID 8713 (gram per deciliter), the number and percent of records that have a value less than      2.200.","CDM_TABLE_NAME":"MEASUREMENT","CDM_FIELD_NAME":"MEASUREMENT_CONCEPT_ID","CONCEPT_ID":" 3039000","UNIT_CONCEPT_ID":"8713","SQL_FILE":"concept_plausible_value_low.sql","CATEGORY":"Plausibility","SUBCATEGORY":"Atemporal","CONTEXT":"Verification","checkId":1916,"FAILED":0,"THRESHOLD_VALUE":5,"_row":"18.791"},{"NUM_VIOLATED_ROWS":0,"PCT_VIOLATED_ROWS":0,"NUM_DENOMINATOR_ROWS":0,"EXECUTION_TIME":"1.193953 secs","QUERY_TEXT":"\r\n/*********\r\nCONCEPT LEVEL check:\r\nPLAUSIBLE_VALUE_LOW - find any MEASUREMENT records that have VALUE_AS_NUMBER with non-null value < plausible low value\r\n\r\nParameters used in this template:\r\ncdmDatabaseSchema = cdm_ibm_mdcd_v993.dbo\r\nconceptId =  3039000\r\nunitConceptId = 8753\r\nplausibleValueLow =      4.000\r\n\r\n**********/\r\n\r\n\r\nSELECT num_violated_rows, CASE WHEN denominator.num_rows = 0 THEN 0 ELSE 1.0*num_violated_rows/denominator.num_rows END  AS pct_violated_rows, \r\n  denominator.num_rows as num_denominator_rows\r\nFROM\r\n(\r\n\tSELECT COUNT_BIG(*) AS num_violated_rows\r\n\tFROM\r\n\t(\r\n\t\tSELECT m.* \r\n\t\tFROM cdm_ibm_mdcd_v993.dbo.measurement m\r\n\t\t\r\n\t\tWHERE m.measurement_concept_id =  3039000\r\n\t\tAND m.unit_concept_id = 8753\r\n\t\tAND m.value_as_number IS NOT NULL\r\n\t\tAND m.value_as_number <      4.000\r\n\t) violated_rows\r\n) violated_row_count,\r\n( \r\n\tSELECT COUNT_BIG(*) AS num_rows\r\n\tFROM cdm_ibm_mdcd_v993.dbo.measurement m\r\n\t\r\n\tWHERE measurement_concept_id =  3039000\r\n\tAND unit_concept_id = 8753\r\n\tAND value_as_number IS NOT NULL\r\n) denominator\r\n;","CHECK_NAME":"plausibleValueLow","CHECK_LEVEL":"CONCEPT","CHECK_DESCRIPTION":"For the combination of CONCEPT_ID  3039000 (Anion gap in Blood) and UNIT_CONCEPT_ID 8753 (millimole per liter), the number and percent of records that have a value less than      4.000.","CDM_TABLE_NAME":"MEASUREMENT","CDM_FIELD_NAME":"MEASUREMENT_CONCEPT_ID","CONCEPT_ID":" 3039000","UNIT_CONCEPT_ID":"8753","SQL_FILE":"concept_plausible_value_low.sql","CATEGORY":"Plausibility","SUBCATEGORY":"Atemporal","CONTEXT":"Verification","checkId":1917,"FAILED":0,"THRESHOLD_VALUE":5,"_row":"18.792"},{"NUM_VIOLATED_ROWS":0,"PCT_VIOLATED_ROWS":0,"NUM_DENOMINATOR_ROWS":0,"EXECUTION_TIME":"0.570985 secs","QUERY_TEXT":"\r\n/*********\r\nCONCEPT LEVEL check:\r\nPLAUSIBLE_VALUE_LOW - find any MEASUREMENT records that have VALUE_AS_NUMBER with non-null value < plausible low value\r\n\r\nParameters used in this template:\r\ncdmDatabaseSchema = cdm_ibm_mdcd_v993.dbo\r\nconceptId =  3039000\r\nunitConceptId = 9551\r\nplausibleValueLow =      1.000\r\n\r\n**********/\r\n\r\n\r\nSELECT num_violated_rows, CASE WHEN denominator.num_rows = 0 THEN 0 ELSE 1.0*num_violated_rows/denominator.num_rows END  AS pct_violated_rows, \r\n  denominator.num_rows as num_denominator_rows\r\nFROM\r\n(\r\n\tSELECT COUNT_BIG(*) AS num_violated_rows\r\n\tFROM\r\n\t(\r\n\t\tSELECT m.* \r\n\t\tFROM cdm_ibm_mdcd_v993.dbo.measurement m\r\n\t\t\r\n\t\tWHERE m.measurement_concept_id =  3039000\r\n\t\tAND m.unit_concept_id = 9551\r\n\t\tAND m.value_as_number IS NOT NULL\r\n\t\tAND m.value_as_number <      1.000\r\n\t) violated_rows\r\n) violated_row_count,\r\n( \r\n\tSELECT COUNT_BIG(*) AS num_rows\r\n\tFROM cdm_ibm_mdcd_v993.dbo.measurement m\r\n\t\r\n\tWHERE measurement_concept_id =  3039000\r\n\tAND unit_concept_id = 9551\r\n\tAND value_as_number IS NOT NULL\r\n) denominator\r\n;","CHECK_NAME":"plausibleValueLow","CHECK_LEVEL":"CONCEPT","CHECK_DESCRIPTION":"For the combination of CONCEPT_ID  3039000 (Anion gap in Blood) and UNIT_CONCEPT_ID 9551 (milliequivalent), the number and percent of records that have a value less than      1.000.","CDM_TABLE_NAME":"MEASUREMENT","CDM_FIELD_NAME":"MEASUREMENT_CONCEPT_ID","CONCEPT_ID":" 3039000","UNIT_CONCEPT_ID":"9551","SQL_FILE":"concept_plausible_value_low.sql","CATEGORY":"Plausibility","SUBCATEGORY":"Atemporal","CONTEXT":"Verification","checkId":1918,"FAILED":0,"THRESHOLD_VALUE":5,"_row":"18.793"},{"NUM_VIOLATED_ROWS":0,"PCT_VIOLATED_ROWS":0,"NUM_DENOMINATOR_ROWS":0,"EXECUTION_TIME":"0.740976 secs","QUERY_TEXT":"\r\n/*********\r\nCONCEPT LEVEL check:\r\nPLAUSIBLE_VALUE_LOW - find any MEASUREMENT records that have VALUE_AS_NUMBER with non-null value < plausible low value\r\n\r\nParameters used in this template:\r\ncdmDatabaseSchema = cdm_ibm_mdcd_v993.dbo\r\nconceptId =  3039000\r\nunitConceptId = 9557\r\nplausibleValueLow =      4.000\r\n\r\n**********/\r\n\r\n\r\nSELECT num_violated_rows, CASE WHEN denominator.num_rows = 0 THEN 0 ELSE 1.0*num_violated_rows/denominator.num_rows END  AS pct_violated_rows, \r\n  denominator.num_rows as num_denominator_rows\r\nFROM\r\n(\r\n\tSELECT COUNT_BIG(*) AS num_violated_rows\r\n\tFROM\r\n\t(\r\n\t\tSELECT m.* \r\n\t\tFROM cdm_ibm_mdcd_v993.dbo.measurement m\r\n\t\t\r\n\t\tWHERE m.measurement_concept_id =  3039000\r\n\t\tAND m.unit_concept_id = 9557\r\n\t\tAND m.value_as_number IS NOT NULL\r\n\t\tAND m.value_as_number <      4.000\r\n\t) violated_rows\r\n) violated_row_count,\r\n( \r\n\tSELECT COUNT_BIG(*) AS num_rows\r\n\tFROM cdm_ibm_mdcd_v993.dbo.measurement m\r\n\t\r\n\tWHERE measurement_concept_id =  3039000\r\n\tAND unit_concept_id = 9557\r\n\tAND value_as_number IS NOT NULL\r\n) denominator\r\n;","CHECK_NAME":"plausibleValueLow","CHECK_LEVEL":"CONCEPT","CHECK_DESCRIPTION":"For the combination of CONCEPT_ID  3039000 (Anion gap in Blood) and UNIT_CONCEPT_ID 9557 (milliequivalent per liter), the number and percent of records that have a value less than      4.000.","CDM_TABLE_NAME":"MEASUREMENT","CDM_FIELD_NAME":"MEASUREMENT_CONCEPT_ID","CONCEPT_ID":" 3039000","UNIT_CONCEPT_ID":"9557","SQL_FILE":"concept_plausible_value_low.sql","CATEGORY":"Plausibility","SUBCATEGORY":"Atemporal","CONTEXT":"Verification","checkId":1919,"FAILED":0,"THRESHOLD_VALUE":5,"_row":"18.794"},{"NUM_VIOLATED_ROWS":0,"PCT_VIOLATED_ROWS":0,"NUM_DENOMINATOR_ROWS":0,"EXECUTION_TIME":"1.475961 secs","QUERY_TEXT":"\r\n/*********\r\nCONCEPT LEVEL check:\r\nPLAUSIBLE_VALUE_LOW - find any MEASUREMENT records that have VALUE_AS_NUMBER with non-null value < plausible low value\r\n\r\nParameters used in this template:\r\ncdmDatabaseSchema = cdm_ibm_mdcd_v993.dbo\r\nconceptId =  3039211\r\nunitConceptId = 8749\r\nplausibleValueLow =      2.000\r\n\r\n**********/\r\n\r\n\r\nSELECT num_violated_rows, CASE WHEN denominator.num_rows = 0 THEN 0 ELSE 1.0*num_violated_rows/denominator.num_rows END  AS pct_violated_rows, \r\n  denominator.num_rows as num_denominator_rows\r\nFROM\r\n(\r\n\tSELECT COUNT_BIG(*) AS num_violated_rows\r\n\tFROM\r\n\t(\r\n\t\tSELECT m.* \r\n\t\tFROM cdm_ibm_mdcd_v993.dbo.measurement m\r\n\t\t\r\n\t\tWHERE m.measurement_concept_id =  3039211\r\n\t\tAND m.unit_concept_id = 8749\r\n\t\tAND m.value_as_number IS NOT NULL\r\n\t\tAND m.value_as_number <      2.000\r\n\t) violated_rows\r\n) violated_row_count,\r\n( \r\n\tSELECT COUNT_BIG(*) AS num_rows\r\n\tFROM cdm_ibm_mdcd_v993.dbo.measurement m\r\n\t\r\n\tWHERE measurement_concept_id =  3039211\r\n\tAND unit_concept_id = 8749\r\n\tAND value_as_number IS NOT NULL\r\n) denominator\r\n;","CHECK_NAME":"plausibleValueLow","CHECK_LEVEL":"CONCEPT","CHECK_DESCRIPTION":"For the combination of CONCEPT_ID  3039211 (Alpha-1-fetoprotein.tumor marker [Moles/volume] in Serum or Plasma) and UNIT_CONCEPT_ID 8749 (micromole per liter), the number and percent of records that have a value less than      2.000.","CDM_TABLE_NAME":"MEASUREMENT","CDM_FIELD_NAME":"MEASUREMENT_CONCEPT_ID","CONCEPT_ID":" 3039211","UNIT_CONCEPT_ID":"8749","SQL_FILE":"concept_plausible_value_low.sql","CATEGORY":"Plausibility","SUBCATEGORY":"Atemporal","CONTEXT":"Verification","checkId":1920,"FAILED":0,"THRESHOLD_VALUE":5,"_row":"18.795"},{"NUM_VIOLATED_ROWS":0,"PCT_VIOLATED_ROWS":0,"NUM_DENOMINATOR_ROWS":0,"EXECUTION_TIME":"0.517977 secs","QUERY_TEXT":"\r\n/*********\r\nCONCEPT LEVEL check:\r\nPLAUSIBLE_VALUE_LOW - find any MEASUREMENT records that have VALUE_AS_NUMBER with non-null value < plausible low value\r\n\r\nParameters used in this template:\r\ncdmDatabaseSchema = cdm_ibm_mdcd_v993.dbo\r\nconceptId =  3039381\r\nunitConceptId = 8554\r\nplausibleValueLow =      0.000\r\n\r\n**********/\r\n\r\n\r\nSELECT num_violated_rows, CASE WHEN denominator.num_rows = 0 THEN 0 ELSE 1.0*num_violated_rows/denominator.num_rows END  AS pct_violated_rows, \r\n  denominator.num_rows as num_denominator_rows\r\nFROM\r\n(\r\n\tSELECT COUNT_BIG(*) AS num_violated_rows\r\n\tFROM\r\n\t(\r\n\t\tSELECT m.* \r\n\t\tFROM cdm_ibm_mdcd_v993.dbo.measurement m\r\n\t\t\r\n\t\tWHERE m.measurement_concept_id =  3039381\r\n\t\tAND m.unit_concept_id = 8554\r\n\t\tAND m.value_as_number IS NOT NULL\r\n\t\tAND m.value_as_number <      0.000\r\n\t) violated_rows\r\n) violated_row_count,\r\n( \r\n\tSELECT COUNT_BIG(*) AS num_rows\r\n\tFROM cdm_ibm_mdcd_v993.dbo.measurement m\r\n\t\r\n\tWHERE measurement_concept_id =  3039381\r\n\tAND unit_concept_id = 8554\r\n\tAND value_as_number IS NOT NULL\r\n) denominator\r\n;","CHECK_NAME":"plausibleValueLow","CHECK_LEVEL":"CONCEPT","CHECK_DESCRIPTION":"For the combination of CONCEPT_ID  3039381 (t(9;22)(q34.1;q11)(ABL1,BCR) b2a2 fusion transcript/control transcript [# Ratio] in Blood or Tissue by Molecular genetics method) and UNIT_CONCEPT_ID 8554 (percent), the number and percent of records that have a value less than      0.000.","CDM_TABLE_NAME":"MEASUREMENT","CDM_FIELD_NAME":"MEASUREMENT_CONCEPT_ID","CONCEPT_ID":" 3039381","UNIT_CONCEPT_ID":"8554","SQL_FILE":"concept_plausible_value_low.sql","CATEGORY":"Plausibility","SUBCATEGORY":"Atemporal","CONTEXT":"Verification","checkId":1921,"FAILED":0,"THRESHOLD_VALUE":5,"_row":"18.796"},{"NUM_VIOLATED_ROWS":0,"PCT_VIOLATED_ROWS":0,"NUM_DENOMINATOR_ROWS":0,"EXECUTION_TIME":"5.605847 secs","QUERY_TEXT":"\r\n/*********\r\nCONCEPT LEVEL check:\r\nPLAUSIBLE_VALUE_LOW - find any MEASUREMENT records that have VALUE_AS_NUMBER with non-null value < plausible low value\r\n\r\nParameters used in this template:\r\ncdmDatabaseSchema = cdm_ibm_mdcd_v993.dbo\r\nconceptId =  3039783\r\nunitConceptId = 8748\r\nplausibleValueLow =      2.000\r\n\r\n**********/\r\n\r\n\r\nSELECT num_violated_rows, CASE WHEN denominator.num_rows = 0 THEN 0 ELSE 1.0*num_violated_rows/denominator.num_rows END  AS pct_violated_rows, \r\n  denominator.num_rows as num_denominator_rows\r\nFROM\r\n(\r\n\tSELECT COUNT_BIG(*) AS num_violated_rows\r\n\tFROM\r\n\t(\r\n\t\tSELECT m.* \r\n\t\tFROM cdm_ibm_mdcd_v993.dbo.measurement m\r\n\t\t\r\n\t\tWHERE m.measurement_concept_id =  3039783\r\n\t\tAND m.unit_concept_id = 8748\r\n\t\tAND m.value_as_number IS NOT NULL\r\n\t\tAND m.value_as_number <      2.000\r\n\t) violated_rows\r\n) violated_row_count,\r\n( \r\n\tSELECT COUNT_BIG(*) AS num_rows\r\n\tFROM cdm_ibm_mdcd_v993.dbo.measurement m\r\n\t\r\n\tWHERE measurement_concept_id =  3039783\r\n\tAND unit_concept_id = 8748\r\n\tAND value_as_number IS NOT NULL\r\n) denominator\r\n;","CHECK_NAME":"plausibleValueLow","CHECK_LEVEL":"CONCEPT","CHECK_DESCRIPTION":"For the combination of CONCEPT_ID  3039783 (Alpha-1-fetoprotein.tumor marker [Mass/volume] in Serum or Plasma) and UNIT_CONCEPT_ID 8748 (microgram per liter), the number and percent of records that have a value less than      2.000.","CDM_TABLE_NAME":"MEASUREMENT","CDM_FIELD_NAME":"MEASUREMENT_CONCEPT_ID","CONCEPT_ID":" 3039783","UNIT_CONCEPT_ID":"8748","SQL_FILE":"concept_plausible_value_low.sql","CATEGORY":"Plausibility","SUBCATEGORY":"Atemporal","CONTEXT":"Verification","checkId":1922,"FAILED":0,"THRESHOLD_VALUE":5,"_row":"18.797"},{"NUM_VIOLATED_ROWS":0,"PCT_VIOLATED_ROWS":0,"NUM_DENOMINATOR_ROWS":0,"EXECUTION_TIME":"0.457990 secs","QUERY_TEXT":"\r\n/*********\r\nCONCEPT LEVEL check:\r\nPLAUSIBLE_VALUE_LOW - find any MEASUREMENT records that have VALUE_AS_NUMBER with non-null value < plausible low value\r\n\r\nParameters used in this template:\r\ncdmDatabaseSchema = cdm_ibm_mdcd_v993.dbo\r\nconceptId =  3039783\r\nunitConceptId = 8842\r\nplausibleValueLow =      2.000\r\n\r\n**********/\r\n\r\n\r\nSELECT num_violated_rows, CASE WHEN denominator.num_rows = 0 THEN 0 ELSE 1.0*num_violated_rows/denominator.num_rows END  AS pct_violated_rows, \r\n  denominator.num_rows as num_denominator_rows\r\nFROM\r\n(\r\n\tSELECT COUNT_BIG(*) AS num_violated_rows\r\n\tFROM\r\n\t(\r\n\t\tSELECT m.* \r\n\t\tFROM cdm_ibm_mdcd_v993.dbo.measurement m\r\n\t\t\r\n\t\tWHERE m.measurement_concept_id =  3039783\r\n\t\tAND m.unit_concept_id = 8842\r\n\t\tAND m.value_as_number IS NOT NULL\r\n\t\tAND m.value_as_number <      2.000\r\n\t) violated_rows\r\n) violated_row_count,\r\n( \r\n\tSELECT COUNT_BIG(*) AS num_rows\r\n\tFROM cdm_ibm_mdcd_v993.dbo.measurement m\r\n\t\r\n\tWHERE measurement_concept_id =  3039783\r\n\tAND unit_concept_id = 8842\r\n\tAND value_as_number IS NOT NULL\r\n) denominator\r\n;","CHECK_NAME":"plausibleValueLow","CHECK_LEVEL":"CONCEPT","CHECK_DESCRIPTION":"For the combination of CONCEPT_ID  3039783 (Alpha-1-fetoprotein.tumor marker [Mass/volume] in Serum or Plasma) and UNIT_CONCEPT_ID 8842 (nanogram per milliliter), the number and percent of records that have a value less than      2.000.","CDM_TABLE_NAME":"MEASUREMENT","CDM_FIELD_NAME":"MEASUREMENT_CONCEPT_ID","CONCEPT_ID":" 3039783","UNIT_CONCEPT_ID":"8842","SQL_FILE":"concept_plausible_value_low.sql","CATEGORY":"Plausibility","SUBCATEGORY":"Atemporal","CONTEXT":"Verification","checkId":1923,"FAILED":0,"THRESHOLD_VALUE":5,"_row":"18.798"},{"NUM_VIOLATED_ROWS":0,"PCT_VIOLATED_ROWS":0,"NUM_DENOMINATOR_ROWS":0,"EXECUTION_TIME":"0.541978 secs","QUERY_TEXT":"\r\n/*********\r\nCONCEPT LEVEL check:\r\nPLAUSIBLE_VALUE_LOW - find any MEASUREMENT records that have VALUE_AS_NUMBER with non-null value < plausible low value\r\n\r\nParameters used in this template:\r\ncdmDatabaseSchema = cdm_ibm_mdcd_v993.dbo\r\nconceptId =  3040168\r\nunitConceptId = 8848\r\nplausibleValueLow =      0.000\r\n\r\n**********/\r\n\r\n\r\nSELECT num_violated_rows, CASE WHEN denominator.num_rows = 0 THEN 0 ELSE 1.0*num_violated_rows/denominator.num_rows END  AS pct_violated_rows, \r\n  denominator.num_rows as num_denominator_rows\r\nFROM\r\n(\r\n\tSELECT COUNT_BIG(*) AS num_violated_rows\r\n\tFROM\r\n\t(\r\n\t\tSELECT m.* \r\n\t\tFROM cdm_ibm_mdcd_v993.dbo.measurement m\r\n\t\t\r\n\t\tWHERE m.measurement_concept_id =  3040168\r\n\t\tAND m.unit_concept_id = 8848\r\n\t\tAND m.value_as_number IS NOT NULL\r\n\t\tAND m.value_as_number <      0.000\r\n\t) violated_rows\r\n) violated_row_count,\r\n( \r\n\tSELECT COUNT_BIG(*) AS num_rows\r\n\tFROM cdm_ibm_mdcd_v993.dbo.measurement m\r\n\t\r\n\tWHERE measurement_concept_id =  3040168\r\n\tAND unit_concept_id = 8848\r\n\tAND value_as_number IS NOT NULL\r\n) denominator\r\n;","CHECK_NAME":"plausibleValueLow","CHECK_LEVEL":"CONCEPT","CHECK_DESCRIPTION":"For the combination of CONCEPT_ID  3040168 (Immature granulocytes [#/volume] in Blood) and UNIT_CONCEPT_ID 8848 (thousand per microliter), the number and percent of records that have a value less than      0.000.","CDM_TABLE_NAME":"MEASUREMENT","CDM_FIELD_NAME":"MEASUREMENT_CONCEPT_ID","CONCEPT_ID":" 3040168","UNIT_CONCEPT_ID":"8848","SQL_FILE":"concept_plausible_value_low.sql","CATEGORY":"Plausibility","SUBCATEGORY":"Atemporal","CONTEXT":"Verification","checkId":1924,"FAILED":0,"THRESHOLD_VALUE":5,"_row":"18.799"},{"NUM_VIOLATED_ROWS":0,"PCT_VIOLATED_ROWS":0,"NUM_DENOMINATOR_ROWS":0,"EXECUTION_TIME":"0.981967 secs","QUERY_TEXT":"\r\n/*********\r\nCONCEPT LEVEL check:\r\nPLAUSIBLE_VALUE_LOW - find any MEASUREMENT records that have VALUE_AS_NUMBER with non-null value < plausible low value\r\n\r\nParameters used in this template:\r\ncdmDatabaseSchema = cdm_ibm_mdcd_v993.dbo\r\nconceptId =  3040168\r\nunitConceptId = 8961\r\nplausibleValueLow =      0.000\r\n\r\n**********/\r\n\r\n\r\nSELECT num_violated_rows, CASE WHEN denominator.num_rows = 0 THEN 0 ELSE 1.0*num_violated_rows/denominator.num_rows END  AS pct_violated_rows, \r\n  denominator.num_rows as num_denominator_rows\r\nFROM\r\n(\r\n\tSELECT COUNT_BIG(*) AS num_violated_rows\r\n\tFROM\r\n\t(\r\n\t\tSELECT m.* \r\n\t\tFROM cdm_ibm_mdcd_v993.dbo.measurement m\r\n\t\t\r\n\t\tWHERE m.measurement_concept_id =  3040168\r\n\t\tAND m.unit_concept_id = 8961\r\n\t\tAND m.value_as_number IS NOT NULL\r\n\t\tAND m.value_as_number <      0.000\r\n\t) violated_rows\r\n) violated_row_count,\r\n( \r\n\tSELECT COUNT_BIG(*) AS num_rows\r\n\tFROM cdm_ibm_mdcd_v993.dbo.measurement m\r\n\t\r\n\tWHERE measurement_concept_id =  3040168\r\n\tAND unit_concept_id = 8961\r\n\tAND value_as_number IS NOT NULL\r\n) denominator\r\n;","CHECK_NAME":"plausibleValueLow","CHECK_LEVEL":"CONCEPT","CHECK_DESCRIPTION":"For the combination of CONCEPT_ID  3040168 (Immature granulocytes [#/volume] in Blood) and UNIT_CONCEPT_ID 8961 (thousand per cubic millimeter), the number and percent of records that have a value less than      0.000.","CDM_TABLE_NAME":"MEASUREMENT","CDM_FIELD_NAME":"MEASUREMENT_CONCEPT_ID","CONCEPT_ID":" 3040168","UNIT_CONCEPT_ID":"8961","SQL_FILE":"concept_plausible_value_low.sql","CATEGORY":"Plausibility","SUBCATEGORY":"Atemporal","CONTEXT":"Verification","checkId":1925,"FAILED":0,"THRESHOLD_VALUE":5,"_row":"18.800"},{"NUM_VIOLATED_ROWS":0,"PCT_VIOLATED_ROWS":0,"NUM_DENOMINATOR_ROWS":0,"EXECUTION_TIME":"6.314836 secs","QUERY_TEXT":"\r\n/*********\r\nCONCEPT LEVEL check:\r\nPLAUSIBLE_VALUE_LOW - find any MEASUREMENT records that have VALUE_AS_NUMBER with non-null value < plausible low value\r\n\r\nParameters used in this template:\r\ncdmDatabaseSchema = cdm_ibm_mdcd_v993.dbo\r\nconceptId =  3041559\r\nunitConceptId = 8554\r\nplausibleValueLow =      0.000\r\n\r\n**********/\r\n\r\n\r\nSELECT num_violated_rows, CASE WHEN denominator.num_rows = 0 THEN 0 ELSE 1.0*num_violated_rows/denominator.num_rows END  AS pct_violated_rows, \r\n  denominator.num_rows as num_denominator_rows\r\nFROM\r\n(\r\n\tSELECT COUNT_BIG(*) AS num_violated_rows\r\n\tFROM\r\n\t(\r\n\t\tSELECT m.* \r\n\t\tFROM cdm_ibm_mdcd_v993.dbo.measurement m\r\n\t\t\r\n\t\tWHERE m.measurement_concept_id =  3041559\r\n\t\tAND m.unit_concept_id = 8554\r\n\t\tAND m.value_as_number IS NOT NULL\r\n\t\tAND m.value_as_number <      0.000\r\n\t) violated_rows\r\n) violated_row_count,\r\n( \r\n\tSELECT COUNT_BIG(*) AS num_rows\r\n\tFROM cdm_ibm_mdcd_v993.dbo.measurement m\r\n\t\r\n\tWHERE measurement_concept_id =  3041559\r\n\tAND unit_concept_id = 8554\r\n\tAND value_as_number IS NOT NULL\r\n) denominator\r\n;","CHECK_NAME":"plausibleValueLow","CHECK_LEVEL":"CONCEPT","CHECK_DESCRIPTION":"For the combination of CONCEPT_ID  3041559 (t(9;22)(q34.1;q11)(ABL1,BCR) b3a2 fusion transcript/control transcript [# Ratio] in Blood or Tissue by Molecular genetics method) and UNIT_CONCEPT_ID 8554 (percent), the number and percent of records that have a value less than      0.000.","CDM_TABLE_NAME":"MEASUREMENT","CDM_FIELD_NAME":"MEASUREMENT_CONCEPT_ID","CONCEPT_ID":" 3041559","UNIT_CONCEPT_ID":"8554","SQL_FILE":"concept_plausible_value_low.sql","CATEGORY":"Plausibility","SUBCATEGORY":"Atemporal","CONTEXT":"Verification","checkId":1926,"FAILED":0,"THRESHOLD_VALUE":5,"_row":"18.801"},{"NUM_VIOLATED_ROWS":0,"PCT_VIOLATED_ROWS":0,"NUM_DENOMINATOR_ROWS":0,"EXECUTION_TIME":"2.979917 secs","QUERY_TEXT":"\r\n/*********\r\nCONCEPT LEVEL check:\r\nPLAUSIBLE_VALUE_LOW - find any MEASUREMENT records that have VALUE_AS_NUMBER with non-null value < plausible low value\r\n\r\nParameters used in this template:\r\ncdmDatabaseSchema = cdm_ibm_mdcd_v993.dbo\r\nconceptId =  3043000\r\nunitConceptId = 8713\r\nplausibleValueLow =      0.000\r\n\r\n**********/\r\n\r\n\r\nSELECT num_violated_rows, CASE WHEN denominator.num_rows = 0 THEN 0 ELSE 1.0*num_violated_rows/denominator.num_rows END  AS pct_violated_rows, \r\n  denominator.num_rows as num_denominator_rows\r\nFROM\r\n(\r\n\tSELECT COUNT_BIG(*) AS num_violated_rows\r\n\tFROM\r\n\t(\r\n\t\tSELECT m.* \r\n\t\tFROM cdm_ibm_mdcd_v993.dbo.measurement m\r\n\t\t\r\n\t\tWHERE m.measurement_concept_id =  3043000\r\n\t\tAND m.unit_concept_id = 8713\r\n\t\tAND m.value_as_number IS NOT NULL\r\n\t\tAND m.value_as_number <      0.000\r\n\t) violated_rows\r\n) violated_row_count,\r\n( \r\n\tSELECT COUNT_BIG(*) AS num_rows\r\n\tFROM cdm_ibm_mdcd_v993.dbo.measurement m\r\n\t\r\n\tWHERE measurement_concept_id =  3043000\r\n\tAND unit_concept_id = 8713\r\n\tAND value_as_number IS NOT NULL\r\n) denominator\r\n;","CHECK_NAME":"plausibleValueLow","CHECK_LEVEL":"CONCEPT","CHECK_DESCRIPTION":"For the combination of CONCEPT_ID  3043000 (Haptoglobin [Mass/volume] in Serum or Plasma by Nephelometry) and UNIT_CONCEPT_ID 8713 (gram per deciliter), the number and percent of records that have a value less than      0.000.","CDM_TABLE_NAME":"MEASUREMENT","CDM_FIELD_NAME":"MEASUREMENT_CONCEPT_ID","CONCEPT_ID":" 3043000","UNIT_CONCEPT_ID":"8713","SQL_FILE":"concept_plausible_value_low.sql","CATEGORY":"Plausibility","SUBCATEGORY":"Atemporal","CONTEXT":"Verification","checkId":1927,"FAILED":0,"THRESHOLD_VALUE":5,"_row":"18.802"},{"NUM_VIOLATED_ROWS":0,"PCT_VIOLATED_ROWS":0,"NUM_DENOMINATOR_ROWS":0,"EXECUTION_TIME":"6.488833 secs","QUERY_TEXT":"\r\n/*********\r\nCONCEPT LEVEL check:\r\nPLAUSIBLE_VALUE_LOW - find any MEASUREMENT records that have VALUE_AS_NUMBER with non-null value < plausible low value\r\n\r\nParameters used in this template:\r\ncdmDatabaseSchema = cdm_ibm_mdcd_v993.dbo\r\nconceptId =  3043000\r\nunitConceptId = 8840\r\nplausibleValueLow =      0.010\r\n\r\n**********/\r\n\r\n\r\nSELECT num_violated_rows, CASE WHEN denominator.num_rows = 0 THEN 0 ELSE 1.0*num_violated_rows/denominator.num_rows END  AS pct_violated_rows, \r\n  denominator.num_rows as num_denominator_rows\r\nFROM\r\n(\r\n\tSELECT COUNT_BIG(*) AS num_violated_rows\r\n\tFROM\r\n\t(\r\n\t\tSELECT m.* \r\n\t\tFROM cdm_ibm_mdcd_v993.dbo.measurement m\r\n\t\t\r\n\t\tWHERE m.measurement_concept_id =  3043000\r\n\t\tAND m.unit_concept_id = 8840\r\n\t\tAND m.value_as_number IS NOT NULL\r\n\t\tAND m.value_as_number <      0.010\r\n\t) violated_rows\r\n) violated_row_count,\r\n( \r\n\tSELECT COUNT_BIG(*) AS num_rows\r\n\tFROM cdm_ibm_mdcd_v993.dbo.measurement m\r\n\t\r\n\tWHERE measurement_concept_id =  3043000\r\n\tAND unit_concept_id = 8840\r\n\tAND value_as_number IS NOT NULL\r\n) denominator\r\n;","CHECK_NAME":"plausibleValueLow","CHECK_LEVEL":"CONCEPT","CHECK_DESCRIPTION":"For the combination of CONCEPT_ID  3043000 (Haptoglobin [Mass/volume] in Serum or Plasma by Nephelometry) and UNIT_CONCEPT_ID 8840 (milligram per deciliter), the number and percent of records that have a value less than      0.010.","CDM_TABLE_NAME":"MEASUREMENT","CDM_FIELD_NAME":"MEASUREMENT_CONCEPT_ID","CONCEPT_ID":" 3043000","UNIT_CONCEPT_ID":"8840","SQL_FILE":"concept_plausible_value_low.sql","CATEGORY":"Plausibility","SUBCATEGORY":"Atemporal","CONTEXT":"Verification","checkId":1928,"FAILED":0,"THRESHOLD_VALUE":5,"_row":"18.803"},{"NUM_VIOLATED_ROWS":0,"PCT_VIOLATED_ROWS":0,"NUM_DENOMINATOR_ROWS":0,"EXECUTION_TIME":"3.111902 secs","QUERY_TEXT":"\r\n/*********\r\nCONCEPT LEVEL check:\r\nPLAUSIBLE_VALUE_LOW - find any MEASUREMENT records that have VALUE_AS_NUMBER with non-null value < plausible low value\r\n\r\nParameters used in this template:\r\ncdmDatabaseSchema = cdm_ibm_mdcd_v993.dbo\r\nconceptId =  3045716\r\nunitConceptId = 8753\r\nplausibleValueLow =      4.000\r\n\r\n**********/\r\n\r\n\r\nSELECT num_violated_rows, CASE WHEN denominator.num_rows = 0 THEN 0 ELSE 1.0*num_violated_rows/denominator.num_rows END  AS pct_violated_rows, \r\n  denominator.num_rows as num_denominator_rows\r\nFROM\r\n(\r\n\tSELECT COUNT_BIG(*) AS num_violated_rows\r\n\tFROM\r\n\t(\r\n\t\tSELECT m.* \r\n\t\tFROM cdm_ibm_mdcd_v993.dbo.measurement m\r\n\t\t\r\n\t\tWHERE m.measurement_concept_id =  3045716\r\n\t\tAND m.unit_concept_id = 8753\r\n\t\tAND m.value_as_number IS NOT NULL\r\n\t\tAND m.value_as_number <      4.000\r\n\t) violated_rows\r\n) violated_row_count,\r\n( \r\n\tSELECT COUNT_BIG(*) AS num_rows\r\n\tFROM cdm_ibm_mdcd_v993.dbo.measurement m\r\n\t\r\n\tWHERE measurement_concept_id =  3045716\r\n\tAND unit_concept_id = 8753\r\n\tAND value_as_number IS NOT NULL\r\n) denominator\r\n;","CHECK_NAME":"plausibleValueLow","CHECK_LEVEL":"CONCEPT","CHECK_DESCRIPTION":"For the combination of CONCEPT_ID  3045716 (Anion gap in Serum or Plasma) and UNIT_CONCEPT_ID 8753 (millimole per liter), the number and percent of records that have a value less than      4.000.","CDM_TABLE_NAME":"MEASUREMENT","CDM_FIELD_NAME":"MEASUREMENT_CONCEPT_ID","CONCEPT_ID":" 3045716","UNIT_CONCEPT_ID":"8753","SQL_FILE":"concept_plausible_value_low.sql","CATEGORY":"Plausibility","SUBCATEGORY":"Atemporal","CONTEXT":"Verification","checkId":1929,"FAILED":0,"THRESHOLD_VALUE":5,"_row":"18.804"},{"NUM_VIOLATED_ROWS":0,"PCT_VIOLATED_ROWS":0,"NUM_DENOMINATOR_ROWS":0,"EXECUTION_TIME":"8.590781 secs","QUERY_TEXT":"\r\n/*********\r\nCONCEPT LEVEL check:\r\nPLAUSIBLE_VALUE_LOW - find any MEASUREMENT records that have VALUE_AS_NUMBER with non-null value < plausible low value\r\n\r\nParameters used in this template:\r\ncdmDatabaseSchema = cdm_ibm_mdcd_v993.dbo\r\nconceptId =  3045716\r\nunitConceptId = 9557\r\nplausibleValueLow =      4.000\r\n\r\n**********/\r\n\r\n\r\nSELECT num_violated_rows, CASE WHEN denominator.num_rows = 0 THEN 0 ELSE 1.0*num_violated_rows/denominator.num_rows END  AS pct_violated_rows, \r\n  denominator.num_rows as num_denominator_rows\r\nFROM\r\n(\r\n\tSELECT COUNT_BIG(*) AS num_violated_rows\r\n\tFROM\r\n\t(\r\n\t\tSELECT m.* \r\n\t\tFROM cdm_ibm_mdcd_v993.dbo.measurement m\r\n\t\t\r\n\t\tWHERE m.measurement_concept_id =  3045716\r\n\t\tAND m.unit_concept_id = 9557\r\n\t\tAND m.value_as_number IS NOT NULL\r\n\t\tAND m.value_as_number <      4.000\r\n\t) violated_rows\r\n) violated_row_count,\r\n( \r\n\tSELECT COUNT_BIG(*) AS num_rows\r\n\tFROM cdm_ibm_mdcd_v993.dbo.measurement m\r\n\t\r\n\tWHERE measurement_concept_id =  3045716\r\n\tAND unit_concept_id = 9557\r\n\tAND value_as_number IS NOT NULL\r\n) denominator\r\n;","CHECK_NAME":"plausibleValueLow","CHECK_LEVEL":"CONCEPT","CHECK_DESCRIPTION":"For the combination of CONCEPT_ID  3045716 (Anion gap in Serum or Plasma) and UNIT_CONCEPT_ID 9557 (milliequivalent per liter), the number and percent of records that have a value less than      4.000.","CDM_TABLE_NAME":"MEASUREMENT","CDM_FIELD_NAME":"MEASUREMENT_CONCEPT_ID","CONCEPT_ID":" 3045716","UNIT_CONCEPT_ID":"9557","SQL_FILE":"concept_plausible_value_low.sql","CATEGORY":"Plausibility","SUBCATEGORY":"Atemporal","CONTEXT":"Verification","checkId":1930,"FAILED":0,"THRESHOLD_VALUE":5,"_row":"18.805"},{"NUM_VIOLATED_ROWS":0,"PCT_VIOLATED_ROWS":0,"NUM_DENOMINATOR_ROWS":0,"EXECUTION_TIME":"4.779868 secs","QUERY_TEXT":"\r\n/*********\r\nCONCEPT LEVEL check:\r\nPLAUSIBLE_VALUE_LOW - find any MEASUREMENT records that have VALUE_AS_NUMBER with non-null value < plausible low value\r\n\r\nParameters used in this template:\r\ncdmDatabaseSchema = cdm_ibm_mdcd_v993.dbo\r\nconceptId =  3046279\r\nunitConceptId = 8842\r\nplausibleValueLow =      0.000\r\n\r\n**********/\r\n\r\n\r\nSELECT num_violated_rows, CASE WHEN denominator.num_rows = 0 THEN 0 ELSE 1.0*num_violated_rows/denominator.num_rows END  AS pct_violated_rows, \r\n  denominator.num_rows as num_denominator_rows\r\nFROM\r\n(\r\n\tSELECT COUNT_BIG(*) AS num_violated_rows\r\n\tFROM\r\n\t(\r\n\t\tSELECT m.* \r\n\t\tFROM cdm_ibm_mdcd_v993.dbo.measurement m\r\n\t\t\r\n\t\tWHERE m.measurement_concept_id =  3046279\r\n\t\tAND m.unit_concept_id = 8842\r\n\t\tAND m.value_as_number IS NOT NULL\r\n\t\tAND m.value_as_number <      0.000\r\n\t) violated_rows\r\n) violated_row_count,\r\n( \r\n\tSELECT COUNT_BIG(*) AS num_rows\r\n\tFROM cdm_ibm_mdcd_v993.dbo.measurement m\r\n\t\r\n\tWHERE measurement_concept_id =  3046279\r\n\tAND unit_concept_id = 8842\r\n\tAND value_as_number IS NOT NULL\r\n) denominator\r\n;","CHECK_NAME":"plausibleValueLow","CHECK_LEVEL":"CONCEPT","CHECK_DESCRIPTION":"For the combination of CONCEPT_ID  3046279 (Procalcitonin [Mass/volume] in Serum or Plasma) and UNIT_CONCEPT_ID 8842 (nanogram per milliliter), the number and percent of records that have a value less than      0.000.","CDM_TABLE_NAME":"MEASUREMENT","CDM_FIELD_NAME":"MEASUREMENT_CONCEPT_ID","CONCEPT_ID":" 3046279","UNIT_CONCEPT_ID":"8842","SQL_FILE":"concept_plausible_value_low.sql","CATEGORY":"Plausibility","SUBCATEGORY":"Atemporal","CONTEXT":"Verification","checkId":1931,"FAILED":0,"THRESHOLD_VALUE":5,"_row":"18.806"},{"NUM_VIOLATED_ROWS":0,"PCT_VIOLATED_ROWS":0,"NUM_DENOMINATOR_ROWS":0,"EXECUTION_TIME":"0.503992 secs","QUERY_TEXT":"\r\n/*********\r\nCONCEPT LEVEL check:\r\nPLAUSIBLE_VALUE_LOW - find any MEASUREMENT records that have VALUE_AS_NUMBER with non-null value < plausible low value\r\n\r\nParameters used in this template:\r\ncdmDatabaseSchema = cdm_ibm_mdcd_v993.dbo\r\nconceptId =  3046485\r\nunitConceptId = 8554\r\nplausibleValueLow =      0.000\r\n\r\n**********/\r\n\r\n\r\nSELECT num_violated_rows, CASE WHEN denominator.num_rows = 0 THEN 0 ELSE 1.0*num_violated_rows/denominator.num_rows END  AS pct_violated_rows, \r\n  denominator.num_rows as num_denominator_rows\r\nFROM\r\n(\r\n\tSELECT COUNT_BIG(*) AS num_violated_rows\r\n\tFROM\r\n\t(\r\n\t\tSELECT m.* \r\n\t\tFROM cdm_ibm_mdcd_v993.dbo.measurement m\r\n\t\t\r\n\t\tWHERE m.measurement_concept_id =  3046485\r\n\t\tAND m.unit_concept_id = 8554\r\n\t\tAND m.value_as_number IS NOT NULL\r\n\t\tAND m.value_as_number <      0.000\r\n\t) violated_rows\r\n) violated_row_count,\r\n( \r\n\tSELECT COUNT_BIG(*) AS num_rows\r\n\tFROM cdm_ibm_mdcd_v993.dbo.measurement m\r\n\t\r\n\tWHERE measurement_concept_id =  3046485\r\n\tAND unit_concept_id = 8554\r\n\tAND value_as_number IS NOT NULL\r\n) denominator\r\n;","CHECK_NAME":"plausibleValueLow","CHECK_LEVEL":"CONCEPT","CHECK_DESCRIPTION":"For the combination of CONCEPT_ID  3046485 (Urea nitrogen/Creatinine [Mass Ratio] in Blood) and UNIT_CONCEPT_ID 8554 (percent), the number and percent of records that have a value less than      0.000.","CDM_TABLE_NAME":"MEASUREMENT","CDM_FIELD_NAME":"MEASUREMENT_CONCEPT_ID","CONCEPT_ID":" 3046485","UNIT_CONCEPT_ID":"8554","SQL_FILE":"concept_plausible_value_low.sql","CATEGORY":"Plausibility","SUBCATEGORY":"Atemporal","CONTEXT":"Verification","checkId":1932,"FAILED":0,"THRESHOLD_VALUE":5,"_row":"18.807"},{"NUM_VIOLATED_ROWS":0,"PCT_VIOLATED_ROWS":0,"NUM_DENOMINATOR_ROWS":0,"EXECUTION_TIME":"4.249868 secs","QUERY_TEXT":"\r\n/*********\r\nCONCEPT LEVEL check:\r\nPLAUSIBLE_VALUE_LOW - find any MEASUREMENT records that have VALUE_AS_NUMBER with non-null value < plausible low value\r\n\r\nParameters used in this template:\r\ncdmDatabaseSchema = cdm_ibm_mdcd_v993.dbo\r\nconceptId =  3046569\r\nunitConceptId = 8736\r\nplausibleValueLow =     11.000\r\n\r\n**********/\r\n\r\n\r\nSELECT num_violated_rows, CASE WHEN denominator.num_rows = 0 THEN 0 ELSE 1.0*num_violated_rows/denominator.num_rows END  AS pct_violated_rows, \r\n  denominator.num_rows as num_denominator_rows\r\nFROM\r\n(\r\n\tSELECT COUNT_BIG(*) AS num_violated_rows\r\n\tFROM\r\n\t(\r\n\t\tSELECT m.* \r\n\t\tFROM cdm_ibm_mdcd_v993.dbo.measurement m\r\n\t\t\r\n\t\tWHERE m.measurement_concept_id =  3046569\r\n\t\tAND m.unit_concept_id = 8736\r\n\t\tAND m.value_as_number IS NOT NULL\r\n\t\tAND m.value_as_number <     11.000\r\n\t) violated_rows\r\n) violated_row_count,\r\n( \r\n\tSELECT COUNT_BIG(*) AS num_rows\r\n\tFROM cdm_ibm_mdcd_v993.dbo.measurement m\r\n\t\r\n\tWHERE measurement_concept_id =  3046569\r\n\tAND unit_concept_id = 8736\r\n\tAND value_as_number IS NOT NULL\r\n) denominator\r\n;","CHECK_NAME":"plausibleValueLow","CHECK_LEVEL":"CONCEPT","CHECK_DESCRIPTION":"For the combination of CONCEPT_ID  3046569 (Transferrin receptor.soluble [Moles/volume] in Serum or Plasma) and UNIT_CONCEPT_ID 8736 (nanomole per liter), the number and percent of records that have a value less than     11.000.","CDM_TABLE_NAME":"MEASUREMENT","CDM_FIELD_NAME":"MEASUREMENT_CONCEPT_ID","CONCEPT_ID":" 3046569","UNIT_CONCEPT_ID":"8736","SQL_FILE":"concept_plausible_value_low.sql","CATEGORY":"Plausibility","SUBCATEGORY":"Atemporal","CONTEXT":"Verification","checkId":1933,"FAILED":0,"THRESHOLD_VALUE":5,"_row":"18.808"},{"NUM_VIOLATED_ROWS":0,"PCT_VIOLATED_ROWS":0,"NUM_DENOMINATOR_ROWS":0,"EXECUTION_TIME":"0.823978 secs","QUERY_TEXT":"\r\n/*********\r\nCONCEPT LEVEL check:\r\nPLAUSIBLE_VALUE_LOW - find any MEASUREMENT records that have VALUE_AS_NUMBER with non-null value < plausible low value\r\n\r\nParameters used in this template:\r\ncdmDatabaseSchema = cdm_ibm_mdcd_v993.dbo\r\nconceptId =  3048863\r\nunitConceptId = 8554\r\nplausibleValueLow =      1.000\r\n\r\n**********/\r\n\r\n\r\nSELECT num_violated_rows, CASE WHEN denominator.num_rows = 0 THEN 0 ELSE 1.0*num_violated_rows/denominator.num_rows END  AS pct_violated_rows, \r\n  denominator.num_rows as num_denominator_rows\r\nFROM\r\n(\r\n\tSELECT COUNT_BIG(*) AS num_violated_rows\r\n\tFROM\r\n\t(\r\n\t\tSELECT m.* \r\n\t\tFROM cdm_ibm_mdcd_v993.dbo.measurement m\r\n\t\t\r\n\t\tWHERE m.measurement_concept_id =  3048863\r\n\t\tAND m.unit_concept_id = 8554\r\n\t\tAND m.value_as_number IS NOT NULL\r\n\t\tAND m.value_as_number <      1.000\r\n\t) violated_rows\r\n) violated_row_count,\r\n( \r\n\tSELECT COUNT_BIG(*) AS num_rows\r\n\tFROM cdm_ibm_mdcd_v993.dbo.measurement m\r\n\t\r\n\tWHERE measurement_concept_id =  3048863\r\n\tAND unit_concept_id = 8554\r\n\tAND value_as_number IS NOT NULL\r\n) denominator\r\n;","CHECK_NAME":"plausibleValueLow","CHECK_LEVEL":"CONCEPT","CHECK_DESCRIPTION":"For the combination of CONCEPT_ID  3048863 (Creatine kinase.MB/Creatine kinase.total [Ratio] in Serum or Plasma) and UNIT_CONCEPT_ID 8554 (percent), the number and percent of records that have a value less than      1.000.","CDM_TABLE_NAME":"MEASUREMENT","CDM_FIELD_NAME":"MEASUREMENT_CONCEPT_ID","CONCEPT_ID":" 3048863","UNIT_CONCEPT_ID":"8554","SQL_FILE":"concept_plausible_value_low.sql","CATEGORY":"Plausibility","SUBCATEGORY":"Atemporal","CONTEXT":"Verification","checkId":1934,"FAILED":0,"THRESHOLD_VALUE":5,"_row":"18.809"},{"NUM_VIOLATED_ROWS":0,"PCT_VIOLATED_ROWS":0,"NUM_DENOMINATOR_ROWS":0,"EXECUTION_TIME":"0.731991 secs","QUERY_TEXT":"\r\n/*********\r\nCONCEPT LEVEL check:\r\nPLAUSIBLE_VALUE_LOW - find any MEASUREMENT records that have VALUE_AS_NUMBER with non-null value < plausible low value\r\n\r\nParameters used in this template:\r\ncdmDatabaseSchema = cdm_ibm_mdcd_v993.dbo\r\nconceptId =  3049187\r\nunitConceptId = 8510\r\nplausibleValueLow =     10.000\r\n\r\n**********/\r\n\r\n\r\nSELECT num_violated_rows, CASE WHEN denominator.num_rows = 0 THEN 0 ELSE 1.0*num_violated_rows/denominator.num_rows END  AS pct_violated_rows, \r\n  denominator.num_rows as num_denominator_rows\r\nFROM\r\n(\r\n\tSELECT COUNT_BIG(*) AS num_violated_rows\r\n\tFROM\r\n\t(\r\n\t\tSELECT m.* \r\n\t\tFROM cdm_ibm_mdcd_v993.dbo.measurement m\r\n\t\t\r\n\t\tWHERE m.measurement_concept_id =  3049187\r\n\t\tAND m.unit_concept_id = 8510\r\n\t\tAND m.value_as_number IS NOT NULL\r\n\t\tAND m.value_as_number <     10.000\r\n\t) violated_rows\r\n) violated_row_count,\r\n( \r\n\tSELECT COUNT_BIG(*) AS num_rows\r\n\tFROM cdm_ibm_mdcd_v993.dbo.measurement m\r\n\t\r\n\tWHERE measurement_concept_id =  3049187\r\n\tAND unit_concept_id = 8510\r\n\tAND value_as_number IS NOT NULL\r\n) denominator\r\n;","CHECK_NAME":"plausibleValueLow","CHECK_LEVEL":"CONCEPT","CHECK_DESCRIPTION":"For the combination of CONCEPT_ID  3049187 (Glomerular filtration rate/1.73 sq M predicted among non-blacks [Volume Rate/Area] in Serum, Plasma or Blood by Creatinine-based formula (MDRD)) and UNIT_CONCEPT_ID 8510 (unit), the number and percent of records that have a value less than     10.000.","CDM_TABLE_NAME":"MEASUREMENT","CDM_FIELD_NAME":"MEASUREMENT_CONCEPT_ID","CONCEPT_ID":" 3049187","UNIT_CONCEPT_ID":"8510","SQL_FILE":"concept_plausible_value_low.sql","CATEGORY":"Plausibility","SUBCATEGORY":"Atemporal","CONTEXT":"Verification","checkId":1935,"FAILED":0,"THRESHOLD_VALUE":5,"_row":"18.810"},{"NUM_VIOLATED_ROWS":0,"PCT_VIOLATED_ROWS":0,"NUM_DENOMINATOR_ROWS":0,"EXECUTION_TIME":"0.574970 secs","QUERY_TEXT":"\r\n/*********\r\nCONCEPT LEVEL check:\r\nPLAUSIBLE_VALUE_LOW - find any MEASUREMENT records that have VALUE_AS_NUMBER with non-null value < plausible low value\r\n\r\nParameters used in this template:\r\ncdmDatabaseSchema = cdm_ibm_mdcd_v993.dbo\r\nconceptId =  3049187\r\nunitConceptId = 8519\r\nplausibleValueLow =     10.000\r\n\r\n**********/\r\n\r\n\r\nSELECT num_violated_rows, CASE WHEN denominator.num_rows = 0 THEN 0 ELSE 1.0*num_violated_rows/denominator.num_rows END  AS pct_violated_rows, \r\n  denominator.num_rows as num_denominator_rows\r\nFROM\r\n(\r\n\tSELECT COUNT_BIG(*) AS num_violated_rows\r\n\tFROM\r\n\t(\r\n\t\tSELECT m.* \r\n\t\tFROM cdm_ibm_mdcd_v993.dbo.measurement m\r\n\t\t\r\n\t\tWHERE m.measurement_concept_id =  3049187\r\n\t\tAND m.unit_concept_id = 8519\r\n\t\tAND m.value_as_number IS NOT NULL\r\n\t\tAND m.value_as_number <     10.000\r\n\t) violated_rows\r\n) violated_row_count,\r\n( \r\n\tSELECT COUNT_BIG(*) AS num_rows\r\n\tFROM cdm_ibm_mdcd_v993.dbo.measurement m\r\n\t\r\n\tWHERE measurement_concept_id =  3049187\r\n\tAND unit_concept_id = 8519\r\n\tAND value_as_number IS NOT NULL\r\n) denominator\r\n;","CHECK_NAME":"plausibleValueLow","CHECK_LEVEL":"CONCEPT","CHECK_DESCRIPTION":"For the combination of CONCEPT_ID  3049187 (Glomerular filtration rate/1.73 sq M predicted among non-blacks [Volume Rate/Area] in Serum, Plasma or Blood by Creatinine-based formula (MDRD)) and UNIT_CONCEPT_ID 8519 (liter), the number and percent of records that have a value less than     10.000.","CDM_TABLE_NAME":"MEASUREMENT","CDM_FIELD_NAME":"MEASUREMENT_CONCEPT_ID","CONCEPT_ID":" 3049187","UNIT_CONCEPT_ID":"8519","SQL_FILE":"concept_plausible_value_low.sql","CATEGORY":"Plausibility","SUBCATEGORY":"Atemporal","CONTEXT":"Verification","checkId":1936,"FAILED":0,"THRESHOLD_VALUE":5,"_row":"18.811"},{"NUM_VIOLATED_ROWS":0,"PCT_VIOLATED_ROWS":0,"NUM_DENOMINATOR_ROWS":0,"EXECUTION_TIME":"0.499989 secs","QUERY_TEXT":"\r\n/*********\r\nCONCEPT LEVEL check:\r\nPLAUSIBLE_VALUE_LOW - find any MEASUREMENT records that have VALUE_AS_NUMBER with non-null value < plausible low value\r\n\r\nParameters used in this template:\r\ncdmDatabaseSchema = cdm_ibm_mdcd_v993.dbo\r\nconceptId =  3049187\r\nunitConceptId = 8587\r\nplausibleValueLow =     10.000\r\n\r\n**********/\r\n\r\n\r\nSELECT num_violated_rows, CASE WHEN denominator.num_rows = 0 THEN 0 ELSE 1.0*num_violated_rows/denominator.num_rows END  AS pct_violated_rows, \r\n  denominator.num_rows as num_denominator_rows\r\nFROM\r\n(\r\n\tSELECT COUNT_BIG(*) AS num_violated_rows\r\n\tFROM\r\n\t(\r\n\t\tSELECT m.* \r\n\t\tFROM cdm_ibm_mdcd_v993.dbo.measurement m\r\n\t\t\r\n\t\tWHERE m.measurement_concept_id =  3049187\r\n\t\tAND m.unit_concept_id = 8587\r\n\t\tAND m.value_as_number IS NOT NULL\r\n\t\tAND m.value_as_number <     10.000\r\n\t) violated_rows\r\n) violated_row_count,\r\n( \r\n\tSELECT COUNT_BIG(*) AS num_rows\r\n\tFROM cdm_ibm_mdcd_v993.dbo.measurement m\r\n\t\r\n\tWHERE measurement_concept_id =  3049187\r\n\tAND unit_concept_id = 8587\r\n\tAND value_as_number IS NOT NULL\r\n) denominator\r\n;","CHECK_NAME":"plausibleValueLow","CHECK_LEVEL":"CONCEPT","CHECK_DESCRIPTION":"For the combination of CONCEPT_ID  3049187 (Glomerular filtration rate/1.73 sq M predicted among non-blacks [Volume Rate/Area] in Serum, Plasma or Blood by Creatinine-based formula (MDRD)) and UNIT_CONCEPT_ID 8587 (milliliter), the number and percent of records that have a value less than     10.000.","CDM_TABLE_NAME":"MEASUREMENT","CDM_FIELD_NAME":"MEASUREMENT_CONCEPT_ID","CONCEPT_ID":" 3049187","UNIT_CONCEPT_ID":"8587","SQL_FILE":"concept_plausible_value_low.sql","CATEGORY":"Plausibility","SUBCATEGORY":"Atemporal","CONTEXT":"Verification","checkId":1937,"FAILED":0,"THRESHOLD_VALUE":5,"_row":"18.812"},{"NUM_VIOLATED_ROWS":0,"PCT_VIOLATED_ROWS":0,"NUM_DENOMINATOR_ROWS":0,"EXECUTION_TIME":"0.585973 secs","QUERY_TEXT":"\r\n/*********\r\nCONCEPT LEVEL check:\r\nPLAUSIBLE_VALUE_LOW - find any MEASUREMENT records that have VALUE_AS_NUMBER with non-null value < plausible low value\r\n\r\nParameters used in this template:\r\ncdmDatabaseSchema = cdm_ibm_mdcd_v993.dbo\r\nconceptId =  3049187\r\nunitConceptId = 8795\r\nplausibleValueLow =     10.000\r\n\r\n**********/\r\n\r\n\r\nSELECT num_violated_rows, CASE WHEN denominator.num_rows = 0 THEN 0 ELSE 1.0*num_violated_rows/denominator.num_rows END  AS pct_violated_rows, \r\n  denominator.num_rows as num_denominator_rows\r\nFROM\r\n(\r\n\tSELECT COUNT_BIG(*) AS num_violated_rows\r\n\tFROM\r\n\t(\r\n\t\tSELECT m.* \r\n\t\tFROM cdm_ibm_mdcd_v993.dbo.measurement m\r\n\t\t\r\n\t\tWHERE m.measurement_concept_id =  3049187\r\n\t\tAND m.unit_concept_id = 8795\r\n\t\tAND m.value_as_number IS NOT NULL\r\n\t\tAND m.value_as_number <     10.000\r\n\t) violated_rows\r\n) violated_row_count,\r\n( \r\n\tSELECT COUNT_BIG(*) AS num_rows\r\n\tFROM cdm_ibm_mdcd_v993.dbo.measurement m\r\n\t\r\n\tWHERE measurement_concept_id =  3049187\r\n\tAND unit_concept_id = 8795\r\n\tAND value_as_number IS NOT NULL\r\n) denominator\r\n;","CHECK_NAME":"plausibleValueLow","CHECK_LEVEL":"CONCEPT","CHECK_DESCRIPTION":"For the combination of CONCEPT_ID  3049187 (Glomerular filtration rate/1.73 sq M predicted among non-blacks [Volume Rate/Area] in Serum, Plasma or Blood by Creatinine-based formula (MDRD)) and UNIT_CONCEPT_ID 8795 (milliliter per minute), the number and percent of records that have a value less than     10.000.","CDM_TABLE_NAME":"MEASUREMENT","CDM_FIELD_NAME":"MEASUREMENT_CONCEPT_ID","CONCEPT_ID":" 3049187","UNIT_CONCEPT_ID":"8795","SQL_FILE":"concept_plausible_value_low.sql","CATEGORY":"Plausibility","SUBCATEGORY":"Atemporal","CONTEXT":"Verification","checkId":1938,"FAILED":0,"THRESHOLD_VALUE":5,"_row":"18.813"},{"NUM_VIOLATED_ROWS":0,"PCT_VIOLATED_ROWS":0,"NUM_DENOMINATOR_ROWS":0,"EXECUTION_TIME":"0.522988 secs","QUERY_TEXT":"\r\n/*********\r\nCONCEPT LEVEL check:\r\nPLAUSIBLE_VALUE_LOW - find any MEASUREMENT records that have VALUE_AS_NUMBER with non-null value < plausible low value\r\n\r\nParameters used in this template:\r\ncdmDatabaseSchema = cdm_ibm_mdcd_v993.dbo\r\nconceptId =  3049187\r\nunitConceptId = 9117\r\nplausibleValueLow =     10.000\r\n\r\n**********/\r\n\r\n\r\nSELECT num_violated_rows, CASE WHEN denominator.num_rows = 0 THEN 0 ELSE 1.0*num_violated_rows/denominator.num_rows END  AS pct_violated_rows, \r\n  denominator.num_rows as num_denominator_rows\r\nFROM\r\n(\r\n\tSELECT COUNT_BIG(*) AS num_violated_rows\r\n\tFROM\r\n\t(\r\n\t\tSELECT m.* \r\n\t\tFROM cdm_ibm_mdcd_v993.dbo.measurement m\r\n\t\t\r\n\t\tWHERE m.measurement_concept_id =  3049187\r\n\t\tAND m.unit_concept_id = 9117\r\n\t\tAND m.value_as_number IS NOT NULL\r\n\t\tAND m.value_as_number <     10.000\r\n\t) violated_rows\r\n) violated_row_count,\r\n( \r\n\tSELECT COUNT_BIG(*) AS num_rows\r\n\tFROM cdm_ibm_mdcd_v993.dbo.measurement m\r\n\t\r\n\tWHERE measurement_concept_id =  3049187\r\n\tAND unit_concept_id = 9117\r\n\tAND value_as_number IS NOT NULL\r\n) denominator\r\n;","CHECK_NAME":"plausibleValueLow","CHECK_LEVEL":"CONCEPT","CHECK_DESCRIPTION":"For the combination of CONCEPT_ID  3049187 (Glomerular filtration rate/1.73 sq M predicted among non-blacks [Volume Rate/Area] in Serum, Plasma or Blood by Creatinine-based formula (MDRD)) and UNIT_CONCEPT_ID 9117 (milliliter per minute per 1.73 square meter), the number and percent of records that have a value less than     10.000.","CDM_TABLE_NAME":"MEASUREMENT","CDM_FIELD_NAME":"MEASUREMENT_CONCEPT_ID","CONCEPT_ID":" 3049187","UNIT_CONCEPT_ID":"9117","SQL_FILE":"concept_plausible_value_low.sql","CATEGORY":"Plausibility","SUBCATEGORY":"Atemporal","CONTEXT":"Verification","checkId":1939,"FAILED":0,"THRESHOLD_VALUE":5,"_row":"18.814"},{"NUM_VIOLATED_ROWS":0,"PCT_VIOLATED_ROWS":0,"NUM_DENOMINATOR_ROWS":0,"EXECUTION_TIME":"0.599006 secs","QUERY_TEXT":"\r\n/*********\r\nCONCEPT LEVEL check:\r\nPLAUSIBLE_VALUE_LOW - find any MEASUREMENT records that have VALUE_AS_NUMBER with non-null value < plausible low value\r\n\r\nParameters used in this template:\r\ncdmDatabaseSchema = cdm_ibm_mdcd_v993.dbo\r\nconceptId =  3049187\r\nunitConceptId = 9330\r\nplausibleValueLow =     10.000\r\n\r\n**********/\r\n\r\n\r\nSELECT num_violated_rows, CASE WHEN denominator.num_rows = 0 THEN 0 ELSE 1.0*num_violated_rows/denominator.num_rows END  AS pct_violated_rows, \r\n  denominator.num_rows as num_denominator_rows\r\nFROM\r\n(\r\n\tSELECT COUNT_BIG(*) AS num_violated_rows\r\n\tFROM\r\n\t(\r\n\t\tSELECT m.* \r\n\t\tFROM cdm_ibm_mdcd_v993.dbo.measurement m\r\n\t\t\r\n\t\tWHERE m.measurement_concept_id =  3049187\r\n\t\tAND m.unit_concept_id = 9330\r\n\t\tAND m.value_as_number IS NOT NULL\r\n\t\tAND m.value_as_number <     10.000\r\n\t) violated_rows\r\n) violated_row_count,\r\n( \r\n\tSELECT COUNT_BIG(*) AS num_rows\r\n\tFROM cdm_ibm_mdcd_v993.dbo.measurement m\r\n\t\r\n\tWHERE measurement_concept_id =  3049187\r\n\tAND unit_concept_id = 9330\r\n\tAND value_as_number IS NOT NULL\r\n) denominator\r\n;","CHECK_NAME":"plausibleValueLow","CHECK_LEVEL":"CONCEPT","CHECK_DESCRIPTION":"For the combination of CONCEPT_ID  3049187 (Glomerular filtration rate/1.73 sq M predicted among non-blacks [Volume Rate/Area] in Serum, Plasma or Blood by Creatinine-based formula (MDRD)) and UNIT_CONCEPT_ID 9330 (inch (US)), the number and percent of records that have a value less than     10.000.","CDM_TABLE_NAME":"MEASUREMENT","CDM_FIELD_NAME":"MEASUREMENT_CONCEPT_ID","CONCEPT_ID":" 3049187","UNIT_CONCEPT_ID":"9330","SQL_FILE":"concept_plausible_value_low.sql","CATEGORY":"Plausibility","SUBCATEGORY":"Atemporal","CONTEXT":"Verification","checkId":1940,"FAILED":0,"THRESHOLD_VALUE":5,"_row":"18.815"},{"NUM_VIOLATED_ROWS":0,"PCT_VIOLATED_ROWS":0,"NUM_DENOMINATOR_ROWS":0,"EXECUTION_TIME":"0.520976 secs","QUERY_TEXT":"\r\n/*********\r\nCONCEPT LEVEL check:\r\nPLAUSIBLE_VALUE_LOW - find any MEASUREMENT records that have VALUE_AS_NUMBER with non-null value < plausible low value\r\n\r\nParameters used in this template:\r\ncdmDatabaseSchema = cdm_ibm_mdcd_v993.dbo\r\nconceptId =  3049187\r\nunitConceptId = 9546\r\nplausibleValueLow =     10.000\r\n\r\n**********/\r\n\r\n\r\nSELECT num_violated_rows, CASE WHEN denominator.num_rows = 0 THEN 0 ELSE 1.0*num_violated_rows/denominator.num_rows END  AS pct_violated_rows, \r\n  denominator.num_rows as num_denominator_rows\r\nFROM\r\n(\r\n\tSELECT COUNT_BIG(*) AS num_violated_rows\r\n\tFROM\r\n\t(\r\n\t\tSELECT m.* \r\n\t\tFROM cdm_ibm_mdcd_v993.dbo.measurement m\r\n\t\t\r\n\t\tWHERE m.measurement_concept_id =  3049187\r\n\t\tAND m.unit_concept_id = 9546\r\n\t\tAND m.value_as_number IS NOT NULL\r\n\t\tAND m.value_as_number <     10.000\r\n\t) violated_rows\r\n) violated_row_count,\r\n( \r\n\tSELECT COUNT_BIG(*) AS num_rows\r\n\tFROM cdm_ibm_mdcd_v993.dbo.measurement m\r\n\t\r\n\tWHERE measurement_concept_id =  3049187\r\n\tAND unit_concept_id = 9546\r\n\tAND value_as_number IS NOT NULL\r\n) denominator\r\n;","CHECK_NAME":"plausibleValueLow","CHECK_LEVEL":"CONCEPT","CHECK_DESCRIPTION":"For the combination of CONCEPT_ID  3049187 (Glomerular filtration rate/1.73 sq M predicted among non-blacks [Volume Rate/Area] in Serum, Plasma or Blood by Creatinine-based formula (MDRD)) and UNIT_CONCEPT_ID 9546 (meter), the number and percent of records that have a value less than     10.000.","CDM_TABLE_NAME":"MEASUREMENT","CDM_FIELD_NAME":"MEASUREMENT_CONCEPT_ID","CONCEPT_ID":" 3049187","UNIT_CONCEPT_ID":"9546","SQL_FILE":"concept_plausible_value_low.sql","CATEGORY":"Plausibility","SUBCATEGORY":"Atemporal","CONTEXT":"Verification","checkId":1941,"FAILED":0,"THRESHOLD_VALUE":5,"_row":"18.816"},{"NUM_VIOLATED_ROWS":0,"PCT_VIOLATED_ROWS":0,"NUM_DENOMINATOR_ROWS":0,"EXECUTION_TIME":"0.652991 secs","QUERY_TEXT":"\r\n/*********\r\nCONCEPT LEVEL check:\r\nPLAUSIBLE_VALUE_LOW - find any MEASUREMENT records that have VALUE_AS_NUMBER with non-null value < plausible low value\r\n\r\nParameters used in this template:\r\ncdmDatabaseSchema = cdm_ibm_mdcd_v993.dbo\r\nconceptId =  3050479\r\nunitConceptId = 8554\r\nplausibleValueLow =      0.000\r\n\r\n**********/\r\n\r\n\r\nSELECT num_violated_rows, CASE WHEN denominator.num_rows = 0 THEN 0 ELSE 1.0*num_violated_rows/denominator.num_rows END  AS pct_violated_rows, \r\n  denominator.num_rows as num_denominator_rows\r\nFROM\r\n(\r\n\tSELECT COUNT_BIG(*) AS num_violated_rows\r\n\tFROM\r\n\t(\r\n\t\tSELECT m.* \r\n\t\tFROM cdm_ibm_mdcd_v993.dbo.measurement m\r\n\t\t\r\n\t\tWHERE m.measurement_concept_id =  3050479\r\n\t\tAND m.unit_concept_id = 8554\r\n\t\tAND m.value_as_number IS NOT NULL\r\n\t\tAND m.value_as_number <      0.000\r\n\t) violated_rows\r\n) violated_row_count,\r\n( \r\n\tSELECT COUNT_BIG(*) AS num_rows\r\n\tFROM cdm_ibm_mdcd_v993.dbo.measurement m\r\n\t\r\n\tWHERE measurement_concept_id =  3050479\r\n\tAND unit_concept_id = 8554\r\n\tAND value_as_number IS NOT NULL\r\n) denominator\r\n;","CHECK_NAME":"plausibleValueLow","CHECK_LEVEL":"CONCEPT","CHECK_DESCRIPTION":"For the combination of CONCEPT_ID  3050479 (Immature granulocytes/100 leukocytes in Blood) and UNIT_CONCEPT_ID 8554 (percent), the number and percent of records that have a value less than      0.000.","CDM_TABLE_NAME":"MEASUREMENT","CDM_FIELD_NAME":"MEASUREMENT_CONCEPT_ID","CONCEPT_ID":" 3050479","UNIT_CONCEPT_ID":"8554","SQL_FILE":"concept_plausible_value_low.sql","CATEGORY":"Plausibility","SUBCATEGORY":"Atemporal","CONTEXT":"Verification","checkId":1942,"FAILED":0,"THRESHOLD_VALUE":5,"_row":"18.817"},{"NUM_VIOLATED_ROWS":0,"PCT_VIOLATED_ROWS":0,"NUM_DENOMINATOR_ROWS":0,"EXECUTION_TIME":"0.519970 secs","QUERY_TEXT":"\r\n/*********\r\nCONCEPT LEVEL check:\r\nPLAUSIBLE_VALUE_LOW - find any MEASUREMENT records that have VALUE_AS_NUMBER with non-null value < plausible low value\r\n\r\nParameters used in this template:\r\ncdmDatabaseSchema = cdm_ibm_mdcd_v993.dbo\r\nconceptId =  3051825\r\nunitConceptId = 8840\r\nplausibleValueLow =      0.000\r\n\r\n**********/\r\n\r\n\r\nSELECT num_violated_rows, CASE WHEN denominator.num_rows = 0 THEN 0 ELSE 1.0*num_violated_rows/denominator.num_rows END  AS pct_violated_rows, \r\n  denominator.num_rows as num_denominator_rows\r\nFROM\r\n(\r\n\tSELECT COUNT_BIG(*) AS num_violated_rows\r\n\tFROM\r\n\t(\r\n\t\tSELECT m.* \r\n\t\tFROM cdm_ibm_mdcd_v993.dbo.measurement m\r\n\t\t\r\n\t\tWHERE m.measurement_concept_id =  3051825\r\n\t\tAND m.unit_concept_id = 8840\r\n\t\tAND m.value_as_number IS NOT NULL\r\n\t\tAND m.value_as_number <      0.000\r\n\t) violated_rows\r\n) violated_row_count,\r\n( \r\n\tSELECT COUNT_BIG(*) AS num_rows\r\n\tFROM cdm_ibm_mdcd_v993.dbo.measurement m\r\n\t\r\n\tWHERE measurement_concept_id =  3051825\r\n\tAND unit_concept_id = 8840\r\n\tAND value_as_number IS NOT NULL\r\n) denominator\r\n;","CHECK_NAME":"plausibleValueLow","CHECK_LEVEL":"CONCEPT","CHECK_DESCRIPTION":"For the combination of CONCEPT_ID  3051825 (Creatinine [Mass/volume] in Blood) and UNIT_CONCEPT_ID 8840 (milligram per deciliter), the number and percent of records that have a value less than      0.000.","CDM_TABLE_NAME":"MEASUREMENT","CDM_FIELD_NAME":"MEASUREMENT_CONCEPT_ID","CONCEPT_ID":" 3051825","UNIT_CONCEPT_ID":"8840","SQL_FILE":"concept_plausible_value_low.sql","CATEGORY":"Plausibility","SUBCATEGORY":"Atemporal","CONTEXT":"Verification","checkId":1943,"FAILED":0,"THRESHOLD_VALUE":5,"_row":"18.818"},{"NUM_VIOLATED_ROWS":0,"PCT_VIOLATED_ROWS":0,"NUM_DENOMINATOR_ROWS":0,"EXECUTION_TIME":"0.550976 secs","QUERY_TEXT":"\r\n/*********\r\nCONCEPT LEVEL check:\r\nPLAUSIBLE_VALUE_LOW - find any MEASUREMENT records that have VALUE_AS_NUMBER with non-null value < plausible low value\r\n\r\nParameters used in this template:\r\ncdmDatabaseSchema = cdm_ibm_mdcd_v993.dbo\r\nconceptId =  3053181\r\nunitConceptId = 8555\r\nplausibleValueLow =      3.000\r\n\r\n**********/\r\n\r\n\r\nSELECT num_violated_rows, CASE WHEN denominator.num_rows = 0 THEN 0 ELSE 1.0*num_violated_rows/denominator.num_rows END  AS pct_violated_rows, \r\n  denominator.num_rows as num_denominator_rows\r\nFROM\r\n(\r\n\tSELECT COUNT_BIG(*) AS num_violated_rows\r\n\tFROM\r\n\t(\r\n\t\tSELECT m.* \r\n\t\tFROM cdm_ibm_mdcd_v993.dbo.measurement m\r\n\t\t\r\n\t\tWHERE m.measurement_concept_id =  3053181\r\n\t\tAND m.unit_concept_id = 8555\r\n\t\tAND m.value_as_number IS NOT NULL\r\n\t\tAND m.value_as_number <      3.000\r\n\t) violated_rows\r\n) violated_row_count,\r\n( \r\n\tSELECT COUNT_BIG(*) AS num_rows\r\n\tFROM cdm_ibm_mdcd_v993.dbo.measurement m\r\n\t\r\n\tWHERE measurement_concept_id =  3053181\r\n\tAND unit_concept_id = 8555\r\n\tAND value_as_number IS NOT NULL\r\n) denominator\r\n;","CHECK_NAME":"plausibleValueLow","CHECK_LEVEL":"CONCEPT","CHECK_DESCRIPTION":"For the combination of CONCEPT_ID  3053181 (Prothrombin time (PT) in Capillary blood by Coagulation assay) and UNIT_CONCEPT_ID 8555 (second), the number and percent of records that have a value less than      3.000.","CDM_TABLE_NAME":"MEASUREMENT","CDM_FIELD_NAME":"MEASUREMENT_CONCEPT_ID","CONCEPT_ID":" 3053181","UNIT_CONCEPT_ID":"8555","SQL_FILE":"concept_plausible_value_low.sql","CATEGORY":"Plausibility","SUBCATEGORY":"Atemporal","CONTEXT":"Verification","checkId":1944,"FAILED":0,"THRESHOLD_VALUE":5,"_row":"18.819"},{"NUM_VIOLATED_ROWS":0,"PCT_VIOLATED_ROWS":0,"NUM_DENOMINATOR_ROWS":0,"EXECUTION_TIME":"0.605994 secs","QUERY_TEXT":"\r\n/*********\r\nCONCEPT LEVEL check:\r\nPLAUSIBLE_VALUE_LOW - find any MEASUREMENT records that have VALUE_AS_NUMBER with non-null value < plausible low value\r\n\r\nParameters used in this template:\r\ncdmDatabaseSchema = cdm_ibm_mdcd_v993.dbo\r\nconceptId =  3053283\r\nunitConceptId = 8510\r\nplausibleValueLow =     10.000\r\n\r\n**********/\r\n\r\n\r\nSELECT num_violated_rows, CASE WHEN denominator.num_rows = 0 THEN 0 ELSE 1.0*num_violated_rows/denominator.num_rows END  AS pct_violated_rows, \r\n  denominator.num_rows as num_denominator_rows\r\nFROM\r\n(\r\n\tSELECT COUNT_BIG(*) AS num_violated_rows\r\n\tFROM\r\n\t(\r\n\t\tSELECT m.* \r\n\t\tFROM cdm_ibm_mdcd_v993.dbo.measurement m\r\n\t\t\r\n\t\tWHERE m.measurement_concept_id =  3053283\r\n\t\tAND m.unit_concept_id = 8510\r\n\t\tAND m.value_as_number IS NOT NULL\r\n\t\tAND m.value_as_number <     10.000\r\n\t) violated_rows\r\n) violated_row_count,\r\n( \r\n\tSELECT COUNT_BIG(*) AS num_rows\r\n\tFROM cdm_ibm_mdcd_v993.dbo.measurement m\r\n\t\r\n\tWHERE measurement_concept_id =  3053283\r\n\tAND unit_concept_id = 8510\r\n\tAND value_as_number IS NOT NULL\r\n) denominator\r\n;","CHECK_NAME":"plausibleValueLow","CHECK_LEVEL":"CONCEPT","CHECK_DESCRIPTION":"For the combination of CONCEPT_ID  3053283 (Glomerular filtration rate/1.73 sq M predicted among blacks [Volume Rate/Area] in Serum, Plasma or Blood by Creatinine-based formula (MDRD)) and UNIT_CONCEPT_ID 8510 (unit), the number and percent of records that have a value less than     10.000.","CDM_TABLE_NAME":"MEASUREMENT","CDM_FIELD_NAME":"MEASUREMENT_CONCEPT_ID","CONCEPT_ID":" 3053283","UNIT_CONCEPT_ID":"8510","SQL_FILE":"concept_plausible_value_low.sql","CATEGORY":"Plausibility","SUBCATEGORY":"Atemporal","CONTEXT":"Verification","checkId":1945,"FAILED":0,"THRESHOLD_VALUE":5,"_row":"18.820"},{"NUM_VIOLATED_ROWS":0,"PCT_VIOLATED_ROWS":0,"NUM_DENOMINATOR_ROWS":0,"EXECUTION_TIME":"0.551932 secs","QUERY_TEXT":"\r\n/*********\r\nCONCEPT LEVEL check:\r\nPLAUSIBLE_VALUE_LOW - find any MEASUREMENT records that have VALUE_AS_NUMBER with non-null value < plausible low value\r\n\r\nParameters used in this template:\r\ncdmDatabaseSchema = cdm_ibm_mdcd_v993.dbo\r\nconceptId =  3053283\r\nunitConceptId = 8795\r\nplausibleValueLow =     10.000\r\n\r\n**********/\r\n\r\n\r\nSELECT num_violated_rows, CASE WHEN denominator.num_rows = 0 THEN 0 ELSE 1.0*num_violated_rows/denominator.num_rows END  AS pct_violated_rows, \r\n  denominator.num_rows as num_denominator_rows\r\nFROM\r\n(\r\n\tSELECT COUNT_BIG(*) AS num_violated_rows\r\n\tFROM\r\n\t(\r\n\t\tSELECT m.* \r\n\t\tFROM cdm_ibm_mdcd_v993.dbo.measurement m\r\n\t\t\r\n\t\tWHERE m.measurement_concept_id =  3053283\r\n\t\tAND m.unit_concept_id = 8795\r\n\t\tAND m.value_as_number IS NOT NULL\r\n\t\tAND m.value_as_number <     10.000\r\n\t) violated_rows\r\n) violated_row_count,\r\n( \r\n\tSELECT COUNT_BIG(*) AS num_rows\r\n\tFROM cdm_ibm_mdcd_v993.dbo.measurement m\r\n\t\r\n\tWHERE measurement_concept_id =  3053283\r\n\tAND unit_concept_id = 8795\r\n\tAND value_as_number IS NOT NULL\r\n) denominator\r\n;","CHECK_NAME":"plausibleValueLow","CHECK_LEVEL":"CONCEPT","CHECK_DESCRIPTION":"For the combination of CONCEPT_ID  3053283 (Glomerular filtration rate/1.73 sq M predicted among blacks [Volume Rate/Area] in Serum, Plasma or Blood by Creatinine-based formula (MDRD)) and UNIT_CONCEPT_ID 8795 (milliliter per minute), the number and percent of records that have a value less than     10.000.","CDM_TABLE_NAME":"MEASUREMENT","CDM_FIELD_NAME":"MEASUREMENT_CONCEPT_ID","CONCEPT_ID":" 3053283","UNIT_CONCEPT_ID":"8795","SQL_FILE":"concept_plausible_value_low.sql","CATEGORY":"Plausibility","SUBCATEGORY":"Atemporal","CONTEXT":"Verification","checkId":1946,"FAILED":0,"THRESHOLD_VALUE":5,"_row":"18.821"},{"NUM_VIOLATED_ROWS":0,"PCT_VIOLATED_ROWS":0,"NUM_DENOMINATOR_ROWS":0,"EXECUTION_TIME":"0.532983 secs","QUERY_TEXT":"\r\n/*********\r\nCONCEPT LEVEL check:\r\nPLAUSIBLE_VALUE_LOW - find any MEASUREMENT records that have VALUE_AS_NUMBER with non-null value < plausible low value\r\n\r\nParameters used in this template:\r\ncdmDatabaseSchema = cdm_ibm_mdcd_v993.dbo\r\nconceptId =  3053283\r\nunitConceptId = 9117\r\nplausibleValueLow =     10.000\r\n\r\n**********/\r\n\r\n\r\nSELECT num_violated_rows, CASE WHEN denominator.num_rows = 0 THEN 0 ELSE 1.0*num_violated_rows/denominator.num_rows END  AS pct_violated_rows, \r\n  denominator.num_rows as num_denominator_rows\r\nFROM\r\n(\r\n\tSELECT COUNT_BIG(*) AS num_violated_rows\r\n\tFROM\r\n\t(\r\n\t\tSELECT m.* \r\n\t\tFROM cdm_ibm_mdcd_v993.dbo.measurement m\r\n\t\t\r\n\t\tWHERE m.measurement_concept_id =  3053283\r\n\t\tAND m.unit_concept_id = 9117\r\n\t\tAND m.value_as_number IS NOT NULL\r\n\t\tAND m.value_as_number <     10.000\r\n\t) violated_rows\r\n) violated_row_count,\r\n( \r\n\tSELECT COUNT_BIG(*) AS num_rows\r\n\tFROM cdm_ibm_mdcd_v993.dbo.measurement m\r\n\t\r\n\tWHERE measurement_concept_id =  3053283\r\n\tAND unit_concept_id = 9117\r\n\tAND value_as_number IS NOT NULL\r\n) denominator\r\n;","CHECK_NAME":"plausibleValueLow","CHECK_LEVEL":"CONCEPT","CHECK_DESCRIPTION":"For the combination of CONCEPT_ID  3053283 (Glomerular filtration rate/1.73 sq M predicted among blacks [Volume Rate/Area] in Serum, Plasma or Blood by Creatinine-based formula (MDRD)) and UNIT_CONCEPT_ID 9117 (milliliter per minute per 1.73 square meter), the number and percent of records that have a value less than     10.000.","CDM_TABLE_NAME":"MEASUREMENT","CDM_FIELD_NAME":"MEASUREMENT_CONCEPT_ID","CONCEPT_ID":" 3053283","UNIT_CONCEPT_ID":"9117","SQL_FILE":"concept_plausible_value_low.sql","CATEGORY":"Plausibility","SUBCATEGORY":"Atemporal","CONTEXT":"Verification","checkId":1947,"FAILED":0,"THRESHOLD_VALUE":5,"_row":"18.822"},{"NUM_VIOLATED_ROWS":0,"PCT_VIOLATED_ROWS":0,"NUM_DENOMINATOR_ROWS":0,"EXECUTION_TIME":"0.895967 secs","QUERY_TEXT":"\r\n/*********\r\nCONCEPT LEVEL check:\r\nPLAUSIBLE_VALUE_LOW - find any MEASUREMENT records that have VALUE_AS_NUMBER with non-null value < plausible low value\r\n\r\nParameters used in this template:\r\ncdmDatabaseSchema = cdm_ibm_mdcd_v993.dbo\r\nconceptId =  4008265\r\nunitConceptId = 8554\r\nplausibleValueLow =      0.000\r\n\r\n**********/\r\n\r\n\r\nSELECT num_violated_rows, CASE WHEN denominator.num_rows = 0 THEN 0 ELSE 1.0*num_violated_rows/denominator.num_rows END  AS pct_violated_rows, \r\n  denominator.num_rows as num_denominator_rows\r\nFROM\r\n(\r\n\tSELECT COUNT_BIG(*) AS num_violated_rows\r\n\tFROM\r\n\t(\r\n\t\tSELECT m.* \r\n\t\tFROM cdm_ibm_mdcd_v993.dbo.measurement m\r\n\t\t\r\n\t\tWHERE m.measurement_concept_id =  4008265\r\n\t\tAND m.unit_concept_id = 8554\r\n\t\tAND m.value_as_number IS NOT NULL\r\n\t\tAND m.value_as_number <      0.000\r\n\t) violated_rows\r\n) violated_row_count,\r\n( \r\n\tSELECT COUNT_BIG(*) AS num_rows\r\n\tFROM cdm_ibm_mdcd_v993.dbo.measurement m\r\n\t\r\n\tWHERE measurement_concept_id =  4008265\r\n\tAND unit_concept_id = 8554\r\n\tAND value_as_number IS NOT NULL\r\n) denominator\r\n;","CHECK_NAME":"plausibleValueLow","CHECK_LEVEL":"CONCEPT","CHECK_DESCRIPTION":"For the combination of CONCEPT_ID  4008265 (Total cholesterol measurement) and UNIT_CONCEPT_ID 8554 (percent), the number and percent of records that have a value less than      0.000.","CDM_TABLE_NAME":"MEASUREMENT","CDM_FIELD_NAME":"MEASUREMENT_CONCEPT_ID","CONCEPT_ID":" 4008265","UNIT_CONCEPT_ID":"8554","SQL_FILE":"concept_plausible_value_low.sql","CATEGORY":"Plausibility","SUBCATEGORY":"Atemporal","CONTEXT":"Verification","checkId":1948,"FAILED":0,"THRESHOLD_VALUE":5,"_row":"18.823"},{"NUM_VIOLATED_ROWS":0,"PCT_VIOLATED_ROWS":0,"NUM_DENOMINATOR_ROWS":0,"EXECUTION_TIME":"0.555976 secs","QUERY_TEXT":"\r\n/*********\r\nCONCEPT LEVEL check:\r\nPLAUSIBLE_VALUE_LOW - find any MEASUREMENT records that have VALUE_AS_NUMBER with non-null value < plausible low value\r\n\r\nParameters used in this template:\r\ncdmDatabaseSchema = cdm_ibm_mdcd_v993.dbo\r\nconceptId =  4008265\r\nunitConceptId = 8636\r\nplausibleValueLow =      1.000\r\n\r\n**********/\r\n\r\n\r\nSELECT num_violated_rows, CASE WHEN denominator.num_rows = 0 THEN 0 ELSE 1.0*num_violated_rows/denominator.num_rows END  AS pct_violated_rows, \r\n  denominator.num_rows as num_denominator_rows\r\nFROM\r\n(\r\n\tSELECT COUNT_BIG(*) AS num_violated_rows\r\n\tFROM\r\n\t(\r\n\t\tSELECT m.* \r\n\t\tFROM cdm_ibm_mdcd_v993.dbo.measurement m\r\n\t\t\r\n\t\tWHERE m.measurement_concept_id =  4008265\r\n\t\tAND m.unit_concept_id = 8636\r\n\t\tAND m.value_as_number IS NOT NULL\r\n\t\tAND m.value_as_number <      1.000\r\n\t) violated_rows\r\n) violated_row_count,\r\n( \r\n\tSELECT COUNT_BIG(*) AS num_rows\r\n\tFROM cdm_ibm_mdcd_v993.dbo.measurement m\r\n\t\r\n\tWHERE measurement_concept_id =  4008265\r\n\tAND unit_concept_id = 8636\r\n\tAND value_as_number IS NOT NULL\r\n) denominator\r\n;","CHECK_NAME":"plausibleValueLow","CHECK_LEVEL":"CONCEPT","CHECK_DESCRIPTION":"For the combination of CONCEPT_ID  4008265 (Total cholesterol measurement) and UNIT_CONCEPT_ID 8636 (gram per liter), the number and percent of records that have a value less than      1.000.","CDM_TABLE_NAME":"MEASUREMENT","CDM_FIELD_NAME":"MEASUREMENT_CONCEPT_ID","CONCEPT_ID":" 4008265","UNIT_CONCEPT_ID":"8636","SQL_FILE":"concept_plausible_value_low.sql","CATEGORY":"Plausibility","SUBCATEGORY":"Atemporal","CONTEXT":"Verification","checkId":1949,"FAILED":0,"THRESHOLD_VALUE":5,"_row":"18.824"},{"NUM_VIOLATED_ROWS":0,"PCT_VIOLATED_ROWS":0,"NUM_DENOMINATOR_ROWS":0,"EXECUTION_TIME":"1.189972 secs","QUERY_TEXT":"\r\n/*********\r\nCONCEPT LEVEL check:\r\nPLAUSIBLE_VALUE_LOW - find any MEASUREMENT records that have VALUE_AS_NUMBER with non-null value < plausible low value\r\n\r\nParameters used in this template:\r\ncdmDatabaseSchema = cdm_ibm_mdcd_v993.dbo\r\nconceptId =  4008265\r\nunitConceptId = 8736\r\nplausibleValueLow =      0.000\r\n\r\n**********/\r\n\r\n\r\nSELECT num_violated_rows, CASE WHEN denominator.num_rows = 0 THEN 0 ELSE 1.0*num_violated_rows/denominator.num_rows END  AS pct_violated_rows, \r\n  denominator.num_rows as num_denominator_rows\r\nFROM\r\n(\r\n\tSELECT COUNT_BIG(*) AS num_violated_rows\r\n\tFROM\r\n\t(\r\n\t\tSELECT m.* \r\n\t\tFROM cdm_ibm_mdcd_v993.dbo.measurement m\r\n\t\t\r\n\t\tWHERE m.measurement_concept_id =  4008265\r\n\t\tAND m.unit_concept_id = 8736\r\n\t\tAND m.value_as_number IS NOT NULL\r\n\t\tAND m.value_as_number <      0.000\r\n\t) violated_rows\r\n) violated_row_count,\r\n( \r\n\tSELECT COUNT_BIG(*) AS num_rows\r\n\tFROM cdm_ibm_mdcd_v993.dbo.measurement m\r\n\t\r\n\tWHERE measurement_concept_id =  4008265\r\n\tAND unit_concept_id = 8736\r\n\tAND value_as_number IS NOT NULL\r\n) denominator\r\n;","CHECK_NAME":"plausibleValueLow","CHECK_LEVEL":"CONCEPT","CHECK_DESCRIPTION":"For the combination of CONCEPT_ID  4008265 (Total cholesterol measurement) and UNIT_CONCEPT_ID 8736 (nanomole per liter), the number and percent of records that have a value less than      0.000.","CDM_TABLE_NAME":"MEASUREMENT","CDM_FIELD_NAME":"MEASUREMENT_CONCEPT_ID","CONCEPT_ID":" 4008265","UNIT_CONCEPT_ID":"8736","SQL_FILE":"concept_plausible_value_low.sql","CATEGORY":"Plausibility","SUBCATEGORY":"Atemporal","CONTEXT":"Verification","checkId":1950,"FAILED":0,"THRESHOLD_VALUE":5,"_row":"18.825"},{"NUM_VIOLATED_ROWS":0,"PCT_VIOLATED_ROWS":0,"NUM_DENOMINATOR_ROWS":0,"EXECUTION_TIME":"0.504974 secs","QUERY_TEXT":"\r\n/*********\r\nCONCEPT LEVEL check:\r\nPLAUSIBLE_VALUE_LOW - find any MEASUREMENT records that have VALUE_AS_NUMBER with non-null value < plausible low value\r\n\r\nParameters used in this template:\r\ncdmDatabaseSchema = cdm_ibm_mdcd_v993.dbo\r\nconceptId =  4008265\r\nunitConceptId = 8840\r\nplausibleValueLow =      1.000\r\n\r\n**********/\r\n\r\n\r\nSELECT num_violated_rows, CASE WHEN denominator.num_rows = 0 THEN 0 ELSE 1.0*num_violated_rows/denominator.num_rows END  AS pct_violated_rows, \r\n  denominator.num_rows as num_denominator_rows\r\nFROM\r\n(\r\n\tSELECT COUNT_BIG(*) AS num_violated_rows\r\n\tFROM\r\n\t(\r\n\t\tSELECT m.* \r\n\t\tFROM cdm_ibm_mdcd_v993.dbo.measurement m\r\n\t\t\r\n\t\tWHERE m.measurement_concept_id =  4008265\r\n\t\tAND m.unit_concept_id = 8840\r\n\t\tAND m.value_as_number IS NOT NULL\r\n\t\tAND m.value_as_number <      1.000\r\n\t) violated_rows\r\n) violated_row_count,\r\n( \r\n\tSELECT COUNT_BIG(*) AS num_rows\r\n\tFROM cdm_ibm_mdcd_v993.dbo.measurement m\r\n\t\r\n\tWHERE measurement_concept_id =  4008265\r\n\tAND unit_concept_id = 8840\r\n\tAND value_as_number IS NOT NULL\r\n) denominator\r\n;","CHECK_NAME":"plausibleValueLow","CHECK_LEVEL":"CONCEPT","CHECK_DESCRIPTION":"For the combination of CONCEPT_ID  4008265 (Total cholesterol measurement) and UNIT_CONCEPT_ID 8840 (milligram per deciliter), the number and percent of records that have a value less than      1.000.","CDM_TABLE_NAME":"MEASUREMENT","CDM_FIELD_NAME":"MEASUREMENT_CONCEPT_ID","CONCEPT_ID":" 4008265","UNIT_CONCEPT_ID":"8840","SQL_FILE":"concept_plausible_value_low.sql","CATEGORY":"Plausibility","SUBCATEGORY":"Atemporal","CONTEXT":"Verification","checkId":1951,"FAILED":0,"THRESHOLD_VALUE":5,"_row":"18.826"},{"NUM_VIOLATED_ROWS":0,"PCT_VIOLATED_ROWS":0,"NUM_DENOMINATOR_ROWS":0,"EXECUTION_TIME":"3.255919 secs","QUERY_TEXT":"\r\n/*********\r\nCONCEPT LEVEL check:\r\nPLAUSIBLE_VALUE_LOW - find any MEASUREMENT records that have VALUE_AS_NUMBER with non-null value < plausible low value\r\n\r\nParameters used in this template:\r\ncdmDatabaseSchema = cdm_ibm_mdcd_v993.dbo\r\nconceptId =  4146380\r\nunitConceptId = 8510\r\nplausibleValueLow =      5.000\r\n\r\n**********/\r\n\r\n\r\nSELECT num_violated_rows, CASE WHEN denominator.num_rows = 0 THEN 0 ELSE 1.0*num_violated_rows/denominator.num_rows END  AS pct_violated_rows, \r\n  denominator.num_rows as num_denominator_rows\r\nFROM\r\n(\r\n\tSELECT COUNT_BIG(*) AS num_violated_rows\r\n\tFROM\r\n\t(\r\n\t\tSELECT m.* \r\n\t\tFROM cdm_ibm_mdcd_v993.dbo.measurement m\r\n\t\t\r\n\t\tWHERE m.measurement_concept_id =  4146380\r\n\t\tAND m.unit_concept_id = 8510\r\n\t\tAND m.value_as_number IS NOT NULL\r\n\t\tAND m.value_as_number <      5.000\r\n\t) violated_rows\r\n) violated_row_count,\r\n( \r\n\tSELECT COUNT_BIG(*) AS num_rows\r\n\tFROM cdm_ibm_mdcd_v993.dbo.measurement m\r\n\t\r\n\tWHERE measurement_concept_id =  4146380\r\n\tAND unit_concept_id = 8510\r\n\tAND value_as_number IS NOT NULL\r\n) denominator\r\n;","CHECK_NAME":"plausibleValueLow","CHECK_LEVEL":"CONCEPT","CHECK_DESCRIPTION":"For the combination of CONCEPT_ID  4146380 (Alanine aminotransferase measurement) and UNIT_CONCEPT_ID 8510 (unit), the number and percent of records that have a value less than      5.000.","CDM_TABLE_NAME":"MEASUREMENT","CDM_FIELD_NAME":"MEASUREMENT_CONCEPT_ID","CONCEPT_ID":" 4146380","UNIT_CONCEPT_ID":"8510","SQL_FILE":"concept_plausible_value_low.sql","CATEGORY":"Plausibility","SUBCATEGORY":"Atemporal","CONTEXT":"Verification","checkId":1952,"FAILED":0,"THRESHOLD_VALUE":5,"_row":"18.827"},{"NUM_VIOLATED_ROWS":0,"PCT_VIOLATED_ROWS":0,"NUM_DENOMINATOR_ROWS":0,"EXECUTION_TIME":"4.490885 secs","QUERY_TEXT":"\r\n/*********\r\nCONCEPT LEVEL check:\r\nPLAUSIBLE_VALUE_LOW - find any MEASUREMENT records that have VALUE_AS_NUMBER with non-null value < plausible low value\r\n\r\nParameters used in this template:\r\ncdmDatabaseSchema = cdm_ibm_mdcd_v993.dbo\r\nconceptId =  4149519\r\nunitConceptId = 8636\r\nplausibleValueLow =      0.000\r\n\r\n**********/\r\n\r\n\r\nSELECT num_violated_rows, CASE WHEN denominator.num_rows = 0 THEN 0 ELSE 1.0*num_violated_rows/denominator.num_rows END  AS pct_violated_rows, \r\n  denominator.num_rows as num_denominator_rows\r\nFROM\r\n(\r\n\tSELECT COUNT_BIG(*) AS num_violated_rows\r\n\tFROM\r\n\t(\r\n\t\tSELECT m.* \r\n\t\tFROM cdm_ibm_mdcd_v993.dbo.measurement m\r\n\t\t\r\n\t\tWHERE m.measurement_concept_id =  4149519\r\n\t\tAND m.unit_concept_id = 8636\r\n\t\tAND m.value_as_number IS NOT NULL\r\n\t\tAND m.value_as_number <      0.000\r\n\t) violated_rows\r\n) violated_row_count,\r\n( \r\n\tSELECT COUNT_BIG(*) AS num_rows\r\n\tFROM cdm_ibm_mdcd_v993.dbo.measurement m\r\n\t\r\n\tWHERE measurement_concept_id =  4149519\r\n\tAND unit_concept_id = 8636\r\n\tAND value_as_number IS NOT NULL\r\n) denominator\r\n;","CHECK_NAME":"plausibleValueLow","CHECK_LEVEL":"CONCEPT","CHECK_DESCRIPTION":"For the combination of CONCEPT_ID  4149519 (Glucose measurement) and UNIT_CONCEPT_ID 8636 (gram per liter), the number and percent of records that have a value less than      0.000.","CDM_TABLE_NAME":"MEASUREMENT","CDM_FIELD_NAME":"MEASUREMENT_CONCEPT_ID","CONCEPT_ID":" 4149519","UNIT_CONCEPT_ID":"8636","SQL_FILE":"concept_plausible_value_low.sql","CATEGORY":"Plausibility","SUBCATEGORY":"Atemporal","CONTEXT":"Verification","checkId":1953,"FAILED":0,"THRESHOLD_VALUE":5,"_row":"18.828"},{"NUM_VIOLATED_ROWS":0,"PCT_VIOLATED_ROWS":0,"NUM_DENOMINATOR_ROWS":0,"EXECUTION_TIME":"3.704896 secs","QUERY_TEXT":"\r\n/*********\r\nCONCEPT LEVEL check:\r\nPLAUSIBLE_VALUE_LOW - find any MEASUREMENT records that have VALUE_AS_NUMBER with non-null value < plausible low value\r\n\r\nParameters used in this template:\r\ncdmDatabaseSchema = cdm_ibm_mdcd_v993.dbo\r\nconceptId =  4149519\r\nunitConceptId = 8736\r\nplausibleValueLow =      0.000\r\n\r\n**********/\r\n\r\n\r\nSELECT num_violated_rows, CASE WHEN denominator.num_rows = 0 THEN 0 ELSE 1.0*num_violated_rows/denominator.num_rows END  AS pct_violated_rows, \r\n  denominator.num_rows as num_denominator_rows\r\nFROM\r\n(\r\n\tSELECT COUNT_BIG(*) AS num_violated_rows\r\n\tFROM\r\n\t(\r\n\t\tSELECT m.* \r\n\t\tFROM cdm_ibm_mdcd_v993.dbo.measurement m\r\n\t\t\r\n\t\tWHERE m.measurement_concept_id =  4149519\r\n\t\tAND m.unit_concept_id = 8736\r\n\t\tAND m.value_as_number IS NOT NULL\r\n\t\tAND m.value_as_number <      0.000\r\n\t) violated_rows\r\n) violated_row_count,\r\n( \r\n\tSELECT COUNT_BIG(*) AS num_rows\r\n\tFROM cdm_ibm_mdcd_v993.dbo.measurement m\r\n\t\r\n\tWHERE measurement_concept_id =  4149519\r\n\tAND unit_concept_id = 8736\r\n\tAND value_as_number IS NOT NULL\r\n) denominator\r\n;","CHECK_NAME":"plausibleValueLow","CHECK_LEVEL":"CONCEPT","CHECK_DESCRIPTION":"For the combination of CONCEPT_ID  4149519 (Glucose measurement) and UNIT_CONCEPT_ID 8736 (nanomole per liter), the number and percent of records that have a value less than      0.000.","CDM_TABLE_NAME":"MEASUREMENT","CDM_FIELD_NAME":"MEASUREMENT_CONCEPT_ID","CONCEPT_ID":" 4149519","UNIT_CONCEPT_ID":"8736","SQL_FILE":"concept_plausible_value_low.sql","CATEGORY":"Plausibility","SUBCATEGORY":"Atemporal","CONTEXT":"Verification","checkId":1954,"FAILED":0,"THRESHOLD_VALUE":5,"_row":"18.829"},{"NUM_VIOLATED_ROWS":0,"PCT_VIOLATED_ROWS":0,"NUM_DENOMINATOR_ROWS":0,"EXECUTION_TIME":"4.649871 secs","QUERY_TEXT":"\r\n/*********\r\nCONCEPT LEVEL check:\r\nPLAUSIBLE_VALUE_LOW - find any MEASUREMENT records that have VALUE_AS_NUMBER with non-null value < plausible low value\r\n\r\nParameters used in this template:\r\ncdmDatabaseSchema = cdm_ibm_mdcd_v993.dbo\r\nconceptId =  4152194\r\nunitConceptId = 8876\r\nplausibleValueLow =      0.000\r\n\r\n**********/\r\n\r\n\r\nSELECT num_violated_rows, CASE WHEN denominator.num_rows = 0 THEN 0 ELSE 1.0*num_violated_rows/denominator.num_rows END  AS pct_violated_rows, \r\n  denominator.num_rows as num_denominator_rows\r\nFROM\r\n(\r\n\tSELECT COUNT_BIG(*) AS num_violated_rows\r\n\tFROM\r\n\t(\r\n\t\tSELECT m.* \r\n\t\tFROM cdm_ibm_mdcd_v993.dbo.measurement m\r\n\t\t\r\n\t\tWHERE m.measurement_concept_id =  4152194\r\n\t\tAND m.unit_concept_id = 8876\r\n\t\tAND m.value_as_number IS NOT NULL\r\n\t\tAND m.value_as_number <      0.000\r\n\t) violated_rows\r\n) violated_row_count,\r\n( \r\n\tSELECT COUNT_BIG(*) AS num_rows\r\n\tFROM cdm_ibm_mdcd_v993.dbo.measurement m\r\n\t\r\n\tWHERE measurement_concept_id =  4152194\r\n\tAND unit_concept_id = 8876\r\n\tAND value_as_number IS NOT NULL\r\n) denominator\r\n;","CHECK_NAME":"plausibleValueLow","CHECK_LEVEL":"CONCEPT","CHECK_DESCRIPTION":"For the combination of CONCEPT_ID  4152194 (Systolic blood pressure) and UNIT_CONCEPT_ID 8876 (millimeter mercury column), the number and percent of records that have a value less than      0.000.","CDM_TABLE_NAME":"MEASUREMENT","CDM_FIELD_NAME":"MEASUREMENT_CONCEPT_ID","CONCEPT_ID":" 4152194","UNIT_CONCEPT_ID":"8876","SQL_FILE":"concept_plausible_value_low.sql","CATEGORY":"Plausibility","SUBCATEGORY":"Atemporal","CONTEXT":"Verification","checkId":1955,"FAILED":0,"THRESHOLD_VALUE":5,"_row":"18.830"},{"NUM_VIOLATED_ROWS":0,"PCT_VIOLATED_ROWS":0,"NUM_DENOMINATOR_ROWS":0,"EXECUTION_TIME":"6.096841 secs","QUERY_TEXT":"\r\n/*********\r\nCONCEPT LEVEL check:\r\nPLAUSIBLE_VALUE_LOW - find any MEASUREMENT records that have VALUE_AS_NUMBER with non-null value < plausible low value\r\n\r\nParameters used in this template:\r\ncdmDatabaseSchema = cdm_ibm_mdcd_v993.dbo\r\nconceptId =  4154790\r\nunitConceptId = 8554\r\nplausibleValueLow =      0.000\r\n\r\n**********/\r\n\r\n\r\nSELECT num_violated_rows, CASE WHEN denominator.num_rows = 0 THEN 0 ELSE 1.0*num_violated_rows/denominator.num_rows END  AS pct_violated_rows, \r\n  denominator.num_rows as num_denominator_rows\r\nFROM\r\n(\r\n\tSELECT COUNT_BIG(*) AS num_violated_rows\r\n\tFROM\r\n\t(\r\n\t\tSELECT m.* \r\n\t\tFROM cdm_ibm_mdcd_v993.dbo.measurement m\r\n\t\t\r\n\t\tWHERE m.measurement_concept_id =  4154790\r\n\t\tAND m.unit_concept_id = 8554\r\n\t\tAND m.value_as_number IS NOT NULL\r\n\t\tAND m.value_as_number <      0.000\r\n\t) violated_rows\r\n) violated_row_count,\r\n( \r\n\tSELECT COUNT_BIG(*) AS num_rows\r\n\tFROM cdm_ibm_mdcd_v993.dbo.measurement m\r\n\t\r\n\tWHERE measurement_concept_id =  4154790\r\n\tAND unit_concept_id = 8554\r\n\tAND value_as_number IS NOT NULL\r\n) denominator\r\n;","CHECK_NAME":"plausibleValueLow","CHECK_LEVEL":"CONCEPT","CHECK_DESCRIPTION":"For the combination of CONCEPT_ID  4154790 (Diastolic blood pressure) and UNIT_CONCEPT_ID 8554 (percent), the number and percent of records that have a value less than      0.000.","CDM_TABLE_NAME":"MEASUREMENT","CDM_FIELD_NAME":"MEASUREMENT_CONCEPT_ID","CONCEPT_ID":" 4154790","UNIT_CONCEPT_ID":"8554","SQL_FILE":"concept_plausible_value_low.sql","CATEGORY":"Plausibility","SUBCATEGORY":"Atemporal","CONTEXT":"Verification","checkId":1956,"FAILED":0,"THRESHOLD_VALUE":5,"_row":"18.831"},{"NUM_VIOLATED_ROWS":0,"PCT_VIOLATED_ROWS":0,"NUM_DENOMINATOR_ROWS":0,"EXECUTION_TIME":"1.925894 secs","QUERY_TEXT":"\r\n/*********\r\nCONCEPT LEVEL check:\r\nPLAUSIBLE_VALUE_LOW - find any MEASUREMENT records that have VALUE_AS_NUMBER with non-null value < plausible low value\r\n\r\nParameters used in this template:\r\ncdmDatabaseSchema = cdm_ibm_mdcd_v993.dbo\r\nconceptId =  4154790\r\nunitConceptId = 8876\r\nplausibleValueLow =      0.000\r\n\r\n**********/\r\n\r\n\r\nSELECT num_violated_rows, CASE WHEN denominator.num_rows = 0 THEN 0 ELSE 1.0*num_violated_rows/denominator.num_rows END  AS pct_violated_rows, \r\n  denominator.num_rows as num_denominator_rows\r\nFROM\r\n(\r\n\tSELECT COUNT_BIG(*) AS num_violated_rows\r\n\tFROM\r\n\t(\r\n\t\tSELECT m.* \r\n\t\tFROM cdm_ibm_mdcd_v993.dbo.measurement m\r\n\t\t\r\n\t\tWHERE m.measurement_concept_id =  4154790\r\n\t\tAND m.unit_concept_id = 8876\r\n\t\tAND m.value_as_number IS NOT NULL\r\n\t\tAND m.value_as_number <      0.000\r\n\t) violated_rows\r\n) violated_row_count,\r\n( \r\n\tSELECT COUNT_BIG(*) AS num_rows\r\n\tFROM cdm_ibm_mdcd_v993.dbo.measurement m\r\n\t\r\n\tWHERE measurement_concept_id =  4154790\r\n\tAND unit_concept_id = 8876\r\n\tAND value_as_number IS NOT NULL\r\n) denominator\r\n;","CHECK_NAME":"plausibleValueLow","CHECK_LEVEL":"CONCEPT","CHECK_DESCRIPTION":"For the combination of CONCEPT_ID  4154790 (Diastolic blood pressure) and UNIT_CONCEPT_ID 8876 (millimeter mercury column), the number and percent of records that have a value less than      0.000.","CDM_TABLE_NAME":"MEASUREMENT","CDM_FIELD_NAME":"MEASUREMENT_CONCEPT_ID","CONCEPT_ID":" 4154790","UNIT_CONCEPT_ID":"8876","SQL_FILE":"concept_plausible_value_low.sql","CATEGORY":"Plausibility","SUBCATEGORY":"Atemporal","CONTEXT":"Verification","checkId":1957,"FAILED":0,"THRESHOLD_VALUE":5,"_row":"18.832"},{"NUM_VIOLATED_ROWS":0,"PCT_VIOLATED_ROWS":0,"NUM_DENOMINATOR_ROWS":0,"EXECUTION_TIME":"6.227834 secs","QUERY_TEXT":"\r\n/*********\r\nCONCEPT LEVEL check:\r\nPLAUSIBLE_VALUE_LOW - find any MEASUREMENT records that have VALUE_AS_NUMBER with non-null value < plausible low value\r\n\r\nParameters used in this template:\r\ncdmDatabaseSchema = cdm_ibm_mdcd_v993.dbo\r\nconceptId =  4208414\r\nunitConceptId = 8576\r\nplausibleValueLow =      1.000\r\n\r\n**********/\r\n\r\n\r\nSELECT num_violated_rows, CASE WHEN denominator.num_rows = 0 THEN 0 ELSE 1.0*num_violated_rows/denominator.num_rows END  AS pct_violated_rows, \r\n  denominator.num_rows as num_denominator_rows\r\nFROM\r\n(\r\n\tSELECT COUNT_BIG(*) AS num_violated_rows\r\n\tFROM\r\n\t(\r\n\t\tSELECT m.* \r\n\t\tFROM cdm_ibm_mdcd_v993.dbo.measurement m\r\n\t\t\r\n\t\tWHERE m.measurement_concept_id =  4208414\r\n\t\tAND m.unit_concept_id = 8576\r\n\t\tAND m.value_as_number IS NOT NULL\r\n\t\tAND m.value_as_number <      1.000\r\n\t) violated_rows\r\n) violated_row_count,\r\n( \r\n\tSELECT COUNT_BIG(*) AS num_rows\r\n\tFROM cdm_ibm_mdcd_v993.dbo.measurement m\r\n\t\r\n\tWHERE measurement_concept_id =  4208414\r\n\tAND unit_concept_id = 8576\r\n\tAND value_as_number IS NOT NULL\r\n) denominator\r\n;","CHECK_NAME":"plausibleValueLow","CHECK_LEVEL":"CONCEPT","CHECK_DESCRIPTION":"For the combination of CONCEPT_ID  4208414 (C-reactive protein measurement) and UNIT_CONCEPT_ID 8576 (milligram), the number and percent of records that have a value less than      1.000.","CDM_TABLE_NAME":"MEASUREMENT","CDM_FIELD_NAME":"MEASUREMENT_CONCEPT_ID","CONCEPT_ID":" 4208414","UNIT_CONCEPT_ID":"8576","SQL_FILE":"concept_plausible_value_low.sql","CATEGORY":"Plausibility","SUBCATEGORY":"Atemporal","CONTEXT":"Verification","checkId":1958,"FAILED":0,"THRESHOLD_VALUE":5,"_row":"18.833"},{"NUM_VIOLATED_ROWS":0,"PCT_VIOLATED_ROWS":0,"NUM_DENOMINATOR_ROWS":0,"EXECUTION_TIME":"0.990974 secs","QUERY_TEXT":"\r\n/*********\r\nCONCEPT LEVEL check:\r\nPLAUSIBLE_VALUE_LOW - find any MEASUREMENT records that have VALUE_AS_NUMBER with non-null value < plausible low value\r\n\r\nParameters used in this template:\r\ncdmDatabaseSchema = cdm_ibm_mdcd_v993.dbo\r\nconceptId =  4208414\r\nunitConceptId = 8751\r\nplausibleValueLow =      0.000\r\n\r\n**********/\r\n\r\n\r\nSELECT num_violated_rows, CASE WHEN denominator.num_rows = 0 THEN 0 ELSE 1.0*num_violated_rows/denominator.num_rows END  AS pct_violated_rows, \r\n  denominator.num_rows as num_denominator_rows\r\nFROM\r\n(\r\n\tSELECT COUNT_BIG(*) AS num_violated_rows\r\n\tFROM\r\n\t(\r\n\t\tSELECT m.* \r\n\t\tFROM cdm_ibm_mdcd_v993.dbo.measurement m\r\n\t\t\r\n\t\tWHERE m.measurement_concept_id =  4208414\r\n\t\tAND m.unit_concept_id = 8751\r\n\t\tAND m.value_as_number IS NOT NULL\r\n\t\tAND m.value_as_number <      0.000\r\n\t) violated_rows\r\n) violated_row_count,\r\n( \r\n\tSELECT COUNT_BIG(*) AS num_rows\r\n\tFROM cdm_ibm_mdcd_v993.dbo.measurement m\r\n\t\r\n\tWHERE measurement_concept_id =  4208414\r\n\tAND unit_concept_id = 8751\r\n\tAND value_as_number IS NOT NULL\r\n) denominator\r\n;","CHECK_NAME":"plausibleValueLow","CHECK_LEVEL":"CONCEPT","CHECK_DESCRIPTION":"For the combination of CONCEPT_ID  4208414 (C-reactive protein measurement) and UNIT_CONCEPT_ID 8751 (milligram per liter), the number and percent of records that have a value less than      0.000.","CDM_TABLE_NAME":"MEASUREMENT","CDM_FIELD_NAME":"MEASUREMENT_CONCEPT_ID","CONCEPT_ID":" 4208414","UNIT_CONCEPT_ID":"8751","SQL_FILE":"concept_plausible_value_low.sql","CATEGORY":"Plausibility","SUBCATEGORY":"Atemporal","CONTEXT":"Verification","checkId":1959,"FAILED":0,"THRESHOLD_VALUE":5,"_row":"18.834"},{"NUM_VIOLATED_ROWS":0,"PCT_VIOLATED_ROWS":0,"NUM_DENOMINATOR_ROWS":0,"EXECUTION_TIME":"0.686972 secs","QUERY_TEXT":"\r\n/*********\r\nCONCEPT LEVEL check:\r\nPLAUSIBLE_VALUE_LOW - find any MEASUREMENT records that have VALUE_AS_NUMBER with non-null value < plausible low value\r\n\r\nParameters used in this template:\r\ncdmDatabaseSchema = cdm_ibm_mdcd_v993.dbo\r\nconceptId =  4208414\r\nunitConceptId = 8840\r\nplausibleValueLow =      1.000\r\n\r\n**********/\r\n\r\n\r\nSELECT num_violated_rows, CASE WHEN denominator.num_rows = 0 THEN 0 ELSE 1.0*num_violated_rows/denominator.num_rows END  AS pct_violated_rows, \r\n  denominator.num_rows as num_denominator_rows\r\nFROM\r\n(\r\n\tSELECT COUNT_BIG(*) AS num_violated_rows\r\n\tFROM\r\n\t(\r\n\t\tSELECT m.* \r\n\t\tFROM cdm_ibm_mdcd_v993.dbo.measurement m\r\n\t\t\r\n\t\tWHERE m.measurement_concept_id =  4208414\r\n\t\tAND m.unit_concept_id = 8840\r\n\t\tAND m.value_as_number IS NOT NULL\r\n\t\tAND m.value_as_number <      1.000\r\n\t) violated_rows\r\n) violated_row_count,\r\n( \r\n\tSELECT COUNT_BIG(*) AS num_rows\r\n\tFROM cdm_ibm_mdcd_v993.dbo.measurement m\r\n\t\r\n\tWHERE measurement_concept_id =  4208414\r\n\tAND unit_concept_id = 8840\r\n\tAND value_as_number IS NOT NULL\r\n) denominator\r\n;","CHECK_NAME":"plausibleValueLow","CHECK_LEVEL":"CONCEPT","CHECK_DESCRIPTION":"For the combination of CONCEPT_ID  4208414 (C-reactive protein measurement) and UNIT_CONCEPT_ID 8840 (milligram per deciliter), the number and percent of records that have a value less than      1.000.","CDM_TABLE_NAME":"MEASUREMENT","CDM_FIELD_NAME":"MEASUREMENT_CONCEPT_ID","CONCEPT_ID":" 4208414","UNIT_CONCEPT_ID":"8840","SQL_FILE":"concept_plausible_value_low.sql","CATEGORY":"Plausibility","SUBCATEGORY":"Atemporal","CONTEXT":"Verification","checkId":1960,"FAILED":0,"THRESHOLD_VALUE":5,"_row":"18.835"},{"NUM_VIOLATED_ROWS":0,"PCT_VIOLATED_ROWS":0,"NUM_DENOMINATOR_ROWS":0,"EXECUTION_TIME":"0.959976 secs","QUERY_TEXT":"\r\n/*********\r\nCONCEPT LEVEL check:\r\nPLAUSIBLE_VALUE_LOW - find any MEASUREMENT records that have VALUE_AS_NUMBER with non-null value < plausible low value\r\n\r\nParameters used in this template:\r\ncdmDatabaseSchema = cdm_ibm_mdcd_v993.dbo\r\nconceptId =  4301868\r\nunitConceptId = 8541\r\nplausibleValueLow =      0.000\r\n\r\n**********/\r\n\r\n\r\nSELECT num_violated_rows, CASE WHEN denominator.num_rows = 0 THEN 0 ELSE 1.0*num_violated_rows/denominator.num_rows END  AS pct_violated_rows, \r\n  denominator.num_rows as num_denominator_rows\r\nFROM\r\n(\r\n\tSELECT COUNT_BIG(*) AS num_violated_rows\r\n\tFROM\r\n\t(\r\n\t\tSELECT m.* \r\n\t\tFROM cdm_ibm_mdcd_v993.dbo.measurement m\r\n\t\t\r\n\t\tWHERE m.measurement_concept_id =  4301868\r\n\t\tAND m.unit_concept_id = 8541\r\n\t\tAND m.value_as_number IS NOT NULL\r\n\t\tAND m.value_as_number <      0.000\r\n\t) violated_rows\r\n) violated_row_count,\r\n( \r\n\tSELECT COUNT_BIG(*) AS num_rows\r\n\tFROM cdm_ibm_mdcd_v993.dbo.measurement m\r\n\t\r\n\tWHERE measurement_concept_id =  4301868\r\n\tAND unit_concept_id = 8541\r\n\tAND value_as_number IS NOT NULL\r\n) denominator\r\n;","CHECK_NAME":"plausibleValueLow","CHECK_LEVEL":"CONCEPT","CHECK_DESCRIPTION":"For the combination of CONCEPT_ID  4301868 (Pulse rate) and UNIT_CONCEPT_ID 8541 (per minute), the number and percent of records that have a value less than      0.000.","CDM_TABLE_NAME":"MEASUREMENT","CDM_FIELD_NAME":"MEASUREMENT_CONCEPT_ID","CONCEPT_ID":" 4301868","UNIT_CONCEPT_ID":"8541","SQL_FILE":"concept_plausible_value_low.sql","CATEGORY":"Plausibility","SUBCATEGORY":"Atemporal","CONTEXT":"Verification","checkId":1961,"FAILED":0,"THRESHOLD_VALUE":5,"_row":"18.836"},{"NUM_VIOLATED_ROWS":0,"PCT_VIOLATED_ROWS":0,"NUM_DENOMINATOR_ROWS":0,"EXECUTION_TIME":"0.736992 secs","QUERY_TEXT":"\r\n/*********\r\nCONCEPT LEVEL check:\r\nPLAUSIBLE_VALUE_LOW - find any MEASUREMENT records that have VALUE_AS_NUMBER with non-null value < plausible low value\r\n\r\nParameters used in this template:\r\ncdmDatabaseSchema = cdm_ibm_mdcd_v993.dbo\r\nconceptId =  4301868\r\nunitConceptId = 8581\r\nplausibleValueLow =      0.000\r\n\r\n**********/\r\n\r\n\r\nSELECT num_violated_rows, CASE WHEN denominator.num_rows = 0 THEN 0 ELSE 1.0*num_violated_rows/denominator.num_rows END  AS pct_violated_rows, \r\n  denominator.num_rows as num_denominator_rows\r\nFROM\r\n(\r\n\tSELECT COUNT_BIG(*) AS num_violated_rows\r\n\tFROM\r\n\t(\r\n\t\tSELECT m.* \r\n\t\tFROM cdm_ibm_mdcd_v993.dbo.measurement m\r\n\t\t\r\n\t\tWHERE m.measurement_concept_id =  4301868\r\n\t\tAND m.unit_concept_id = 8581\r\n\t\tAND m.value_as_number IS NOT NULL\r\n\t\tAND m.value_as_number <      0.000\r\n\t) violated_rows\r\n) violated_row_count,\r\n( \r\n\tSELECT COUNT_BIG(*) AS num_rows\r\n\tFROM cdm_ibm_mdcd_v993.dbo.measurement m\r\n\t\r\n\tWHERE measurement_concept_id =  4301868\r\n\tAND unit_concept_id = 8581\r\n\tAND value_as_number IS NOT NULL\r\n) denominator\r\n;","CHECK_NAME":"plausibleValueLow","CHECK_LEVEL":"CONCEPT","CHECK_DESCRIPTION":"For the combination of CONCEPT_ID  4301868 (Pulse rate) and UNIT_CONCEPT_ID 8581 (heartbeat), the number and percent of records that have a value less than      0.000.","CDM_TABLE_NAME":"MEASUREMENT","CDM_FIELD_NAME":"MEASUREMENT_CONCEPT_ID","CONCEPT_ID":" 4301868","UNIT_CONCEPT_ID":"8581","SQL_FILE":"concept_plausible_value_low.sql","CATEGORY":"Plausibility","SUBCATEGORY":"Atemporal","CONTEXT":"Verification","checkId":1962,"FAILED":0,"THRESHOLD_VALUE":5,"_row":"18.837"},{"NUM_VIOLATED_ROWS":0,"PCT_VIOLATED_ROWS":0,"NUM_DENOMINATOR_ROWS":0,"EXECUTION_TIME":"0.628969 secs","QUERY_TEXT":"\r\n/*********\r\nCONCEPT LEVEL check:\r\nPLAUSIBLE_VALUE_LOW - find any MEASUREMENT records that have VALUE_AS_NUMBER with non-null value < plausible low value\r\n\r\nParameters used in this template:\r\ncdmDatabaseSchema = cdm_ibm_mdcd_v993.dbo\r\nconceptId = 40758583\r\nunitConceptId = 8519\r\nplausibleValueLow =      0.000\r\n\r\n**********/\r\n\r\n\r\nSELECT num_violated_rows, CASE WHEN denominator.num_rows = 0 THEN 0 ELSE 1.0*num_violated_rows/denominator.num_rows END  AS pct_violated_rows, \r\n  denominator.num_rows as num_denominator_rows\r\nFROM\r\n(\r\n\tSELECT COUNT_BIG(*) AS num_violated_rows\r\n\tFROM\r\n\t(\r\n\t\tSELECT m.* \r\n\t\tFROM cdm_ibm_mdcd_v993.dbo.measurement m\r\n\t\t\r\n\t\tWHERE m.measurement_concept_id = 40758583\r\n\t\tAND m.unit_concept_id = 8519\r\n\t\tAND m.value_as_number IS NOT NULL\r\n\t\tAND m.value_as_number <      0.000\r\n\t) violated_rows\r\n) violated_row_count,\r\n( \r\n\tSELECT COUNT_BIG(*) AS num_rows\r\n\tFROM cdm_ibm_mdcd_v993.dbo.measurement m\r\n\t\r\n\tWHERE measurement_concept_id = 40758583\r\n\tAND unit_concept_id = 8519\r\n\tAND value_as_number IS NOT NULL\r\n) denominator\r\n;","CHECK_NAME":"plausibleValueLow","CHECK_LEVEL":"CONCEPT","CHECK_DESCRIPTION":"For the combination of CONCEPT_ID 40758583 (Hemoglobin A1c in Blood) and UNIT_CONCEPT_ID 8519 (liter), the number and percent of records that have a value less than      0.000.","CDM_TABLE_NAME":"MEASUREMENT","CDM_FIELD_NAME":"MEASUREMENT_CONCEPT_ID","CONCEPT_ID":"40758583","UNIT_CONCEPT_ID":"8519","SQL_FILE":"concept_plausible_value_low.sql","CATEGORY":"Plausibility","SUBCATEGORY":"Atemporal","CONTEXT":"Verification","checkId":1963,"FAILED":0,"THRESHOLD_VALUE":5,"_row":"18.838"},{"NUM_VIOLATED_ROWS":0,"PCT_VIOLATED_ROWS":0,"NUM_DENOMINATOR_ROWS":0,"EXECUTION_TIME":"0.669976 secs","QUERY_TEXT":"\r\n/*********\r\nCONCEPT LEVEL check:\r\nPLAUSIBLE_VALUE_LOW - find any MEASUREMENT records that have VALUE_AS_NUMBER with non-null value < plausible low value\r\n\r\nParameters used in this template:\r\ncdmDatabaseSchema = cdm_ibm_mdcd_v993.dbo\r\nconceptId = 40758583\r\nunitConceptId = 8554\r\nplausibleValueLow =      1.000\r\n\r\n**********/\r\n\r\n\r\nSELECT num_violated_rows, CASE WHEN denominator.num_rows = 0 THEN 0 ELSE 1.0*num_violated_rows/denominator.num_rows END  AS pct_violated_rows, \r\n  denominator.num_rows as num_denominator_rows\r\nFROM\r\n(\r\n\tSELECT COUNT_BIG(*) AS num_violated_rows\r\n\tFROM\r\n\t(\r\n\t\tSELECT m.* \r\n\t\tFROM cdm_ibm_mdcd_v993.dbo.measurement m\r\n\t\t\r\n\t\tWHERE m.measurement_concept_id = 40758583\r\n\t\tAND m.unit_concept_id = 8554\r\n\t\tAND m.value_as_number IS NOT NULL\r\n\t\tAND m.value_as_number <      1.000\r\n\t) violated_rows\r\n) violated_row_count,\r\n( \r\n\tSELECT COUNT_BIG(*) AS num_rows\r\n\tFROM cdm_ibm_mdcd_v993.dbo.measurement m\r\n\t\r\n\tWHERE measurement_concept_id = 40758583\r\n\tAND unit_concept_id = 8554\r\n\tAND value_as_number IS NOT NULL\r\n) denominator\r\n;","CHECK_NAME":"plausibleValueLow","CHECK_LEVEL":"CONCEPT","CHECK_DESCRIPTION":"For the combination of CONCEPT_ID 40758583 (Hemoglobin A1c in Blood) and UNIT_CONCEPT_ID 8554 (percent), the number and percent of records that have a value less than      1.000.","CDM_TABLE_NAME":"MEASUREMENT","CDM_FIELD_NAME":"MEASUREMENT_CONCEPT_ID","CONCEPT_ID":"40758583","UNIT_CONCEPT_ID":"8554","SQL_FILE":"concept_plausible_value_low.sql","CATEGORY":"Plausibility","SUBCATEGORY":"Atemporal","CONTEXT":"Verification","checkId":1964,"FAILED":0,"THRESHOLD_VALUE":5,"_row":"18.839"},{"NUM_VIOLATED_ROWS":0,"PCT_VIOLATED_ROWS":0,"NUM_DENOMINATOR_ROWS":0,"EXECUTION_TIME":"8.755773 secs","QUERY_TEXT":"\r\n/*********\r\nCONCEPT LEVEL check:\r\nPLAUSIBLE_VALUE_LOW - find any MEASUREMENT records that have VALUE_AS_NUMBER with non-null value < plausible low value\r\n\r\nParameters used in this template:\r\ncdmDatabaseSchema = cdm_ibm_mdcd_v993.dbo\r\nconceptId = 40758583\r\nunitConceptId = 8564\r\nplausibleValueLow =      0.000\r\n\r\n**********/\r\n\r\n\r\nSELECT num_violated_rows, CASE WHEN denominator.num_rows = 0 THEN 0 ELSE 1.0*num_violated_rows/denominator.num_rows END  AS pct_violated_rows, \r\n  denominator.num_rows as num_denominator_rows\r\nFROM\r\n(\r\n\tSELECT COUNT_BIG(*) AS num_violated_rows\r\n\tFROM\r\n\t(\r\n\t\tSELECT m.* \r\n\t\tFROM cdm_ibm_mdcd_v993.dbo.measurement m\r\n\t\t\r\n\t\tWHERE m.measurement_concept_id = 40758583\r\n\t\tAND m.unit_concept_id = 8564\r\n\t\tAND m.value_as_number IS NOT NULL\r\n\t\tAND m.value_as_number <      0.000\r\n\t) violated_rows\r\n) violated_row_count,\r\n( \r\n\tSELECT COUNT_BIG(*) AS num_rows\r\n\tFROM cdm_ibm_mdcd_v993.dbo.measurement m\r\n\t\r\n\tWHERE measurement_concept_id = 40758583\r\n\tAND unit_concept_id = 8564\r\n\tAND value_as_number IS NOT NULL\r\n) denominator\r\n;","CHECK_NAME":"plausibleValueLow","CHECK_LEVEL":"CONCEPT","CHECK_DESCRIPTION":"For the combination of CONCEPT_ID 40758583 (Hemoglobin A1c in Blood) and UNIT_CONCEPT_ID 8564 (picogram), the number and percent of records that have a value less than      0.000.","CDM_TABLE_NAME":"MEASUREMENT","CDM_FIELD_NAME":"MEASUREMENT_CONCEPT_ID","CONCEPT_ID":"40758583","UNIT_CONCEPT_ID":"8564","SQL_FILE":"concept_plausible_value_low.sql","CATEGORY":"Plausibility","SUBCATEGORY":"Atemporal","CONTEXT":"Verification","checkId":1965,"FAILED":0,"THRESHOLD_VALUE":5,"_row":"18.840"},{"NUM_VIOLATED_ROWS":0,"PCT_VIOLATED_ROWS":0,"NUM_DENOMINATOR_ROWS":0,"EXECUTION_TIME":"11.751700 secs","QUERY_TEXT":"\r\n/*********\r\nCONCEPT LEVEL check:\r\nPLAUSIBLE_VALUE_LOW - find any MEASUREMENT records that have VALUE_AS_NUMBER with non-null value < plausible low value\r\n\r\nParameters used in this template:\r\ncdmDatabaseSchema = cdm_ibm_mdcd_v993.dbo\r\nconceptId = 40758583\r\nunitConceptId = 8576\r\nplausibleValueLow =      0.000\r\n\r\n**********/\r\n\r\n\r\nSELECT num_violated_rows, CASE WHEN denominator.num_rows = 0 THEN 0 ELSE 1.0*num_violated_rows/denominator.num_rows END  AS pct_violated_rows, \r\n  denominator.num_rows as num_denominator_rows\r\nFROM\r\n(\r\n\tSELECT COUNT_BIG(*) AS num_violated_rows\r\n\tFROM\r\n\t(\r\n\t\tSELECT m.* \r\n\t\tFROM cdm_ibm_mdcd_v993.dbo.measurement m\r\n\t\t\r\n\t\tWHERE m.measurement_concept_id = 40758583\r\n\t\tAND m.unit_concept_id = 8576\r\n\t\tAND m.value_as_number IS NOT NULL\r\n\t\tAND m.value_as_number <      0.000\r\n\t) violated_rows\r\n) violated_row_count,\r\n( \r\n\tSELECT COUNT_BIG(*) AS num_rows\r\n\tFROM cdm_ibm_mdcd_v993.dbo.measurement m\r\n\t\r\n\tWHERE measurement_concept_id = 40758583\r\n\tAND unit_concept_id = 8576\r\n\tAND value_as_number IS NOT NULL\r\n) denominator\r\n;","CHECK_NAME":"plausibleValueLow","CHECK_LEVEL":"CONCEPT","CHECK_DESCRIPTION":"For the combination of CONCEPT_ID 40758583 (Hemoglobin A1c in Blood) and UNIT_CONCEPT_ID 8576 (milligram), the number and percent of records that have a value less than      0.000.","CDM_TABLE_NAME":"MEASUREMENT","CDM_FIELD_NAME":"MEASUREMENT_CONCEPT_ID","CONCEPT_ID":"40758583","UNIT_CONCEPT_ID":"8576","SQL_FILE":"concept_plausible_value_low.sql","CATEGORY":"Plausibility","SUBCATEGORY":"Atemporal","CONTEXT":"Verification","checkId":1966,"FAILED":0,"THRESHOLD_VALUE":5,"_row":"18.841"},{"NUM_VIOLATED_ROWS":0,"PCT_VIOLATED_ROWS":0,"NUM_DENOMINATOR_ROWS":0,"EXECUTION_TIME":"1.869938 secs","QUERY_TEXT":"\r\n/*********\r\nCONCEPT LEVEL check:\r\nPLAUSIBLE_VALUE_LOW - find any MEASUREMENT records that have VALUE_AS_NUMBER with non-null value < plausible low value\r\n\r\nParameters used in this template:\r\ncdmDatabaseSchema = cdm_ibm_mdcd_v993.dbo\r\nconceptId = 40758583\r\nunitConceptId = 8713\r\nplausibleValueLow =      0.000\r\n\r\n**********/\r\n\r\n\r\nSELECT num_violated_rows, CASE WHEN denominator.num_rows = 0 THEN 0 ELSE 1.0*num_violated_rows/denominator.num_rows END  AS pct_violated_rows, \r\n  denominator.num_rows as num_denominator_rows\r\nFROM\r\n(\r\n\tSELECT COUNT_BIG(*) AS num_violated_rows\r\n\tFROM\r\n\t(\r\n\t\tSELECT m.* \r\n\t\tFROM cdm_ibm_mdcd_v993.dbo.measurement m\r\n\t\t\r\n\t\tWHERE m.measurement_concept_id = 40758583\r\n\t\tAND m.unit_concept_id = 8713\r\n\t\tAND m.value_as_number IS NOT NULL\r\n\t\tAND m.value_as_number <      0.000\r\n\t) violated_rows\r\n) violated_row_count,\r\n( \r\n\tSELECT COUNT_BIG(*) AS num_rows\r\n\tFROM cdm_ibm_mdcd_v993.dbo.measurement m\r\n\t\r\n\tWHERE measurement_concept_id = 40758583\r\n\tAND unit_concept_id = 8713\r\n\tAND value_as_number IS NOT NULL\r\n) denominator\r\n;","CHECK_NAME":"plausibleValueLow","CHECK_LEVEL":"CONCEPT","CHECK_DESCRIPTION":"For the combination of CONCEPT_ID 40758583 (Hemoglobin A1c in Blood) and UNIT_CONCEPT_ID 8713 (gram per deciliter), the number and percent of records that have a value less than      0.000.","CDM_TABLE_NAME":"MEASUREMENT","CDM_FIELD_NAME":"MEASUREMENT_CONCEPT_ID","CONCEPT_ID":"40758583","UNIT_CONCEPT_ID":"8713","SQL_FILE":"concept_plausible_value_low.sql","CATEGORY":"Plausibility","SUBCATEGORY":"Atemporal","CONTEXT":"Verification","checkId":1967,"FAILED":0,"THRESHOLD_VALUE":5,"_row":"18.842"},{"NUM_VIOLATED_ROWS":0,"PCT_VIOLATED_ROWS":0,"NUM_DENOMINATOR_ROWS":0,"EXECUTION_TIME":"3.060915 secs","QUERY_TEXT":"\r\n/*********\r\nCONCEPT LEVEL check:\r\nPLAUSIBLE_VALUE_LOW - find any MEASUREMENT records that have VALUE_AS_NUMBER with non-null value < plausible low value\r\n\r\nParameters used in this template:\r\ncdmDatabaseSchema = cdm_ibm_mdcd_v993.dbo\r\nconceptId = 40758583\r\nunitConceptId = 8739\r\nplausibleValueLow =      0.000\r\n\r\n**********/\r\n\r\n\r\nSELECT num_violated_rows, CASE WHEN denominator.num_rows = 0 THEN 0 ELSE 1.0*num_violated_rows/denominator.num_rows END  AS pct_violated_rows, \r\n  denominator.num_rows as num_denominator_rows\r\nFROM\r\n(\r\n\tSELECT COUNT_BIG(*) AS num_violated_rows\r\n\tFROM\r\n\t(\r\n\t\tSELECT m.* \r\n\t\tFROM cdm_ibm_mdcd_v993.dbo.measurement m\r\n\t\t\r\n\t\tWHERE m.measurement_concept_id = 40758583\r\n\t\tAND m.unit_concept_id = 8739\r\n\t\tAND m.value_as_number IS NOT NULL\r\n\t\tAND m.value_as_number <      0.000\r\n\t) violated_rows\r\n) violated_row_count,\r\n( \r\n\tSELECT COUNT_BIG(*) AS num_rows\r\n\tFROM cdm_ibm_mdcd_v993.dbo.measurement m\r\n\t\r\n\tWHERE measurement_concept_id = 40758583\r\n\tAND unit_concept_id = 8739\r\n\tAND value_as_number IS NOT NULL\r\n) denominator\r\n;","CHECK_NAME":"plausibleValueLow","CHECK_LEVEL":"CONCEPT","CHECK_DESCRIPTION":"For the combination of CONCEPT_ID 40758583 (Hemoglobin A1c in Blood) and UNIT_CONCEPT_ID 8739 (pound (US)), the number and percent of records that have a value less than      0.000.","CDM_TABLE_NAME":"MEASUREMENT","CDM_FIELD_NAME":"MEASUREMENT_CONCEPT_ID","CONCEPT_ID":"40758583","UNIT_CONCEPT_ID":"8739","SQL_FILE":"concept_plausible_value_low.sql","CATEGORY":"Plausibility","SUBCATEGORY":"Atemporal","CONTEXT":"Verification","checkId":1968,"FAILED":0,"THRESHOLD_VALUE":5,"_row":"18.843"},{"NUM_VIOLATED_ROWS":0,"PCT_VIOLATED_ROWS":0,"NUM_DENOMINATOR_ROWS":0,"EXECUTION_TIME":"2.594920 secs","QUERY_TEXT":"\r\n/*********\r\nCONCEPT LEVEL check:\r\nPLAUSIBLE_VALUE_LOW - find any MEASUREMENT records that have VALUE_AS_NUMBER with non-null value < plausible low value\r\n\r\nParameters used in this template:\r\ncdmDatabaseSchema = cdm_ibm_mdcd_v993.dbo\r\nconceptId = 40758583\r\nunitConceptId = 8840\r\nplausibleValueLow =      0.000\r\n\r\n**********/\r\n\r\n\r\nSELECT num_violated_rows, CASE WHEN denominator.num_rows = 0 THEN 0 ELSE 1.0*num_violated_rows/denominator.num_rows END  AS pct_violated_rows, \r\n  denominator.num_rows as num_denominator_rows\r\nFROM\r\n(\r\n\tSELECT COUNT_BIG(*) AS num_violated_rows\r\n\tFROM\r\n\t(\r\n\t\tSELECT m.* \r\n\t\tFROM cdm_ibm_mdcd_v993.dbo.measurement m\r\n\t\t\r\n\t\tWHERE m.measurement_concept_id = 40758583\r\n\t\tAND m.unit_concept_id = 8840\r\n\t\tAND m.value_as_number IS NOT NULL\r\n\t\tAND m.value_as_number <      0.000\r\n\t) violated_rows\r\n) violated_row_count,\r\n( \r\n\tSELECT COUNT_BIG(*) AS num_rows\r\n\tFROM cdm_ibm_mdcd_v993.dbo.measurement m\r\n\t\r\n\tWHERE measurement_concept_id = 40758583\r\n\tAND unit_concept_id = 8840\r\n\tAND value_as_number IS NOT NULL\r\n) denominator\r\n;","CHECK_NAME":"plausibleValueLow","CHECK_LEVEL":"CONCEPT","CHECK_DESCRIPTION":"For the combination of CONCEPT_ID 40758583 (Hemoglobin A1c in Blood) and UNIT_CONCEPT_ID 8840 (milligram per deciliter), the number and percent of records that have a value less than      0.000.","CDM_TABLE_NAME":"MEASUREMENT","CDM_FIELD_NAME":"MEASUREMENT_CONCEPT_ID","CONCEPT_ID":"40758583","UNIT_CONCEPT_ID":"8840","SQL_FILE":"concept_plausible_value_low.sql","CATEGORY":"Plausibility","SUBCATEGORY":"Atemporal","CONTEXT":"Verification","checkId":1969,"FAILED":0,"THRESHOLD_VALUE":5,"_row":"18.844"},{"NUM_VIOLATED_ROWS":0,"PCT_VIOLATED_ROWS":0,"NUM_DENOMINATOR_ROWS":0,"EXECUTION_TIME":"3.389914 secs","QUERY_TEXT":"\r\n/*********\r\nCONCEPT LEVEL check:\r\nPLAUSIBLE_VALUE_LOW - find any MEASUREMENT records that have VALUE_AS_NUMBER with non-null value < plausible low value\r\n\r\nParameters used in this template:\r\ncdmDatabaseSchema = cdm_ibm_mdcd_v993.dbo\r\nconceptId = 40758583\r\nunitConceptId = 9330\r\nplausibleValueLow =      0.000\r\n\r\n**********/\r\n\r\n\r\nSELECT num_violated_rows, CASE WHEN denominator.num_rows = 0 THEN 0 ELSE 1.0*num_violated_rows/denominator.num_rows END  AS pct_violated_rows, \r\n  denominator.num_rows as num_denominator_rows\r\nFROM\r\n(\r\n\tSELECT COUNT_BIG(*) AS num_violated_rows\r\n\tFROM\r\n\t(\r\n\t\tSELECT m.* \r\n\t\tFROM cdm_ibm_mdcd_v993.dbo.measurement m\r\n\t\t\r\n\t\tWHERE m.measurement_concept_id = 40758583\r\n\t\tAND m.unit_concept_id = 9330\r\n\t\tAND m.value_as_number IS NOT NULL\r\n\t\tAND m.value_as_number <      0.000\r\n\t) violated_rows\r\n) violated_row_count,\r\n( \r\n\tSELECT COUNT_BIG(*) AS num_rows\r\n\tFROM cdm_ibm_mdcd_v993.dbo.measurement m\r\n\t\r\n\tWHERE measurement_concept_id = 40758583\r\n\tAND unit_concept_id = 9330\r\n\tAND value_as_number IS NOT NULL\r\n) denominator\r\n;","CHECK_NAME":"plausibleValueLow","CHECK_LEVEL":"CONCEPT","CHECK_DESCRIPTION":"For the combination of CONCEPT_ID 40758583 (Hemoglobin A1c in Blood) and UNIT_CONCEPT_ID 9330 (inch (US)), the number and percent of records that have a value less than      0.000.","CDM_TABLE_NAME":"MEASUREMENT","CDM_FIELD_NAME":"MEASUREMENT_CONCEPT_ID","CONCEPT_ID":"40758583","UNIT_CONCEPT_ID":"9330","SQL_FILE":"concept_plausible_value_low.sql","CATEGORY":"Plausibility","SUBCATEGORY":"Atemporal","CONTEXT":"Verification","checkId":1970,"FAILED":0,"THRESHOLD_VALUE":5,"_row":"18.845"},{"NUM_VIOLATED_ROWS":0,"PCT_VIOLATED_ROWS":0,"NUM_DENOMINATOR_ROWS":0,"EXECUTION_TIME":"1.501948 secs","QUERY_TEXT":"\r\n/*********\r\nCONCEPT LEVEL check:\r\nPLAUSIBLE_VALUE_LOW - find any MEASUREMENT records that have VALUE_AS_NUMBER with non-null value < plausible low value\r\n\r\nParameters used in this template:\r\ncdmDatabaseSchema = cdm_ibm_mdcd_v993.dbo\r\nconceptId = 40762351\r\nunitConceptId = 8713\r\nplausibleValueLow =      0.000\r\n\r\n**********/\r\n\r\n\r\nSELECT num_violated_rows, CASE WHEN denominator.num_rows = 0 THEN 0 ELSE 1.0*num_violated_rows/denominator.num_rows END  AS pct_violated_rows, \r\n  denominator.num_rows as num_denominator_rows\r\nFROM\r\n(\r\n\tSELECT COUNT_BIG(*) AS num_violated_rows\r\n\tFROM\r\n\t(\r\n\t\tSELECT m.* \r\n\t\tFROM cdm_ibm_mdcd_v993.dbo.measurement m\r\n\t\t\r\n\t\tWHERE m.measurement_concept_id = 40762351\r\n\t\tAND m.unit_concept_id = 8713\r\n\t\tAND m.value_as_number IS NOT NULL\r\n\t\tAND m.value_as_number <      0.000\r\n\t) violated_rows\r\n) violated_row_count,\r\n( \r\n\tSELECT COUNT_BIG(*) AS num_rows\r\n\tFROM cdm_ibm_mdcd_v993.dbo.measurement m\r\n\t\r\n\tWHERE measurement_concept_id = 40762351\r\n\tAND unit_concept_id = 8713\r\n\tAND value_as_number IS NOT NULL\r\n) denominator\r\n;","CHECK_NAME":"plausibleValueLow","CHECK_LEVEL":"CONCEPT","CHECK_DESCRIPTION":"For the combination of CONCEPT_ID 40762351 (Hemoglobin [Moles/volume] in Blood) and UNIT_CONCEPT_ID 8713 (gram per deciliter), the number and percent of records that have a value less than      0.000.","CDM_TABLE_NAME":"MEASUREMENT","CDM_FIELD_NAME":"MEASUREMENT_CONCEPT_ID","CONCEPT_ID":"40762351","UNIT_CONCEPT_ID":"8713","SQL_FILE":"concept_plausible_value_low.sql","CATEGORY":"Plausibility","SUBCATEGORY":"Atemporal","CONTEXT":"Verification","checkId":1971,"FAILED":0,"THRESHOLD_VALUE":5,"_row":"18.846"},{"NUM_VIOLATED_ROWS":0,"PCT_VIOLATED_ROWS":0,"NUM_DENOMINATOR_ROWS":0,"EXECUTION_TIME":"0.581973 secs","QUERY_TEXT":"\r\n/*********\r\nCONCEPT LEVEL check:\r\nPLAUSIBLE_VALUE_LOW - find any MEASUREMENT records that have VALUE_AS_NUMBER with non-null value < plausible low value\r\n\r\nParameters used in this template:\r\ncdmDatabaseSchema = cdm_ibm_mdcd_v993.dbo\r\nconceptId = 40762632\r\nunitConceptId = 8840\r\nplausibleValueLow =      5.000\r\n\r\n**********/\r\n\r\n\r\nSELECT num_violated_rows, CASE WHEN denominator.num_rows = 0 THEN 0 ELSE 1.0*num_violated_rows/denominator.num_rows END  AS pct_violated_rows, \r\n  denominator.num_rows as num_denominator_rows\r\nFROM\r\n(\r\n\tSELECT COUNT_BIG(*) AS num_violated_rows\r\n\tFROM\r\n\t(\r\n\t\tSELECT m.* \r\n\t\tFROM cdm_ibm_mdcd_v993.dbo.measurement m\r\n\t\t\r\n\t\tWHERE m.measurement_concept_id = 40762632\r\n\t\tAND m.unit_concept_id = 8840\r\n\t\tAND m.value_as_number IS NOT NULL\r\n\t\tAND m.value_as_number <      5.000\r\n\t) violated_rows\r\n) violated_row_count,\r\n( \r\n\tSELECT COUNT_BIG(*) AS num_rows\r\n\tFROM cdm_ibm_mdcd_v993.dbo.measurement m\r\n\t\r\n\tWHERE measurement_concept_id = 40762632\r\n\tAND unit_concept_id = 8840\r\n\tAND value_as_number IS NOT NULL\r\n) denominator\r\n;","CHECK_NAME":"plausibleValueLow","CHECK_LEVEL":"CONCEPT","CHECK_DESCRIPTION":"For the combination of CONCEPT_ID 40762632 (Urea nitrogen [Moles/volume] in Blood) and UNIT_CONCEPT_ID 8840 (milligram per deciliter), the number and percent of records that have a value less than      5.000.","CDM_TABLE_NAME":"MEASUREMENT","CDM_FIELD_NAME":"MEASUREMENT_CONCEPT_ID","CONCEPT_ID":"40762632","UNIT_CONCEPT_ID":"8840","SQL_FILE":"concept_plausible_value_low.sql","CATEGORY":"Plausibility","SUBCATEGORY":"Atemporal","CONTEXT":"Verification","checkId":1972,"FAILED":0,"THRESHOLD_VALUE":5,"_row":"18.847"},{"NUM_VIOLATED_ROWS":0,"PCT_VIOLATED_ROWS":0,"NUM_DENOMINATOR_ROWS":0,"EXECUTION_TIME":"0.590990 secs","QUERY_TEXT":"\r\n/*********\r\nCONCEPT LEVEL check:\r\nPLAUSIBLE_VALUE_LOW - find any MEASUREMENT records that have VALUE_AS_NUMBER with non-null value < plausible low value\r\n\r\nParameters used in this template:\r\ncdmDatabaseSchema = cdm_ibm_mdcd_v993.dbo\r\nconceptId = 40762887\r\nunitConceptId = 8749\r\nplausibleValueLow =      0.010\r\n\r\n**********/\r\n\r\n\r\nSELECT num_violated_rows, CASE WHEN denominator.num_rows = 0 THEN 0 ELSE 1.0*num_violated_rows/denominator.num_rows END  AS pct_violated_rows, \r\n  denominator.num_rows as num_denominator_rows\r\nFROM\r\n(\r\n\tSELECT COUNT_BIG(*) AS num_violated_rows\r\n\tFROM\r\n\t(\r\n\t\tSELECT m.* \r\n\t\tFROM cdm_ibm_mdcd_v993.dbo.measurement m\r\n\t\t\r\n\t\tWHERE m.measurement_concept_id = 40762887\r\n\t\tAND m.unit_concept_id = 8749\r\n\t\tAND m.value_as_number IS NOT NULL\r\n\t\tAND m.value_as_number <      0.010\r\n\t) violated_rows\r\n) violated_row_count,\r\n( \r\n\tSELECT COUNT_BIG(*) AS num_rows\r\n\tFROM cdm_ibm_mdcd_v993.dbo.measurement m\r\n\t\r\n\tWHERE measurement_concept_id = 40762887\r\n\tAND unit_concept_id = 8749\r\n\tAND value_as_number IS NOT NULL\r\n) denominator\r\n;","CHECK_NAME":"plausibleValueLow","CHECK_LEVEL":"CONCEPT","CHECK_DESCRIPTION":"For the combination of CONCEPT_ID 40762887 (Creatinine [Moles/volume] in Blood) and UNIT_CONCEPT_ID 8749 (micromole per liter), the number and percent of records that have a value less than      0.010.","CDM_TABLE_NAME":"MEASUREMENT","CDM_FIELD_NAME":"MEASUREMENT_CONCEPT_ID","CONCEPT_ID":"40762887","UNIT_CONCEPT_ID":"8749","SQL_FILE":"concept_plausible_value_low.sql","CATEGORY":"Plausibility","SUBCATEGORY":"Atemporal","CONTEXT":"Verification","checkId":1973,"FAILED":0,"THRESHOLD_VALUE":5,"_row":"18.848"},{"NUM_VIOLATED_ROWS":0,"PCT_VIOLATED_ROWS":0,"NUM_DENOMINATOR_ROWS":0,"EXECUTION_TIME":"1.476949 secs","QUERY_TEXT":"\r\n/*********\r\nCONCEPT LEVEL check:\r\nPLAUSIBLE_VALUE_LOW - find any MEASUREMENT records that have VALUE_AS_NUMBER with non-null value < plausible low value\r\n\r\nParameters used in this template:\r\ncdmDatabaseSchema = cdm_ibm_mdcd_v993.dbo\r\nconceptId = 40762887\r\nunitConceptId = 8840\r\nplausibleValueLow =      0.010\r\n\r\n**********/\r\n\r\n\r\nSELECT num_violated_rows, CASE WHEN denominator.num_rows = 0 THEN 0 ELSE 1.0*num_violated_rows/denominator.num_rows END  AS pct_violated_rows, \r\n  denominator.num_rows as num_denominator_rows\r\nFROM\r\n(\r\n\tSELECT COUNT_BIG(*) AS num_violated_rows\r\n\tFROM\r\n\t(\r\n\t\tSELECT m.* \r\n\t\tFROM cdm_ibm_mdcd_v993.dbo.measurement m\r\n\t\t\r\n\t\tWHERE m.measurement_concept_id = 40762887\r\n\t\tAND m.unit_concept_id = 8840\r\n\t\tAND m.value_as_number IS NOT NULL\r\n\t\tAND m.value_as_number <      0.010\r\n\t) violated_rows\r\n) violated_row_count,\r\n( \r\n\tSELECT COUNT_BIG(*) AS num_rows\r\n\tFROM cdm_ibm_mdcd_v993.dbo.measurement m\r\n\t\r\n\tWHERE measurement_concept_id = 40762887\r\n\tAND unit_concept_id = 8840\r\n\tAND value_as_number IS NOT NULL\r\n) denominator\r\n;","CHECK_NAME":"plausibleValueLow","CHECK_LEVEL":"CONCEPT","CHECK_DESCRIPTION":"For the combination of CONCEPT_ID 40762887 (Creatinine [Moles/volume] in Blood) and UNIT_CONCEPT_ID 8840 (milligram per deciliter), the number and percent of records that have a value less than      0.010.","CDM_TABLE_NAME":"MEASUREMENT","CDM_FIELD_NAME":"MEASUREMENT_CONCEPT_ID","CONCEPT_ID":"40762887","UNIT_CONCEPT_ID":"8840","SQL_FILE":"concept_plausible_value_low.sql","CATEGORY":"Plausibility","SUBCATEGORY":"Atemporal","CONTEXT":"Verification","checkId":1974,"FAILED":0,"THRESHOLD_VALUE":5,"_row":"18.849"},{"NUM_VIOLATED_ROWS":0,"PCT_VIOLATED_ROWS":0,"NUM_DENOMINATOR_ROWS":0,"EXECUTION_TIME":"0.580991 secs","QUERY_TEXT":"\r\n/*********\r\nCONCEPT LEVEL check:\r\nPLAUSIBLE_VALUE_LOW - find any MEASUREMENT records that have VALUE_AS_NUMBER with non-null value < plausible low value\r\n\r\nParameters used in this template:\r\ncdmDatabaseSchema = cdm_ibm_mdcd_v993.dbo\r\nconceptId = 40764999\r\nunitConceptId = 8795\r\nplausibleValueLow =     10.000\r\n\r\n**********/\r\n\r\n\r\nSELECT num_violated_rows, CASE WHEN denominator.num_rows = 0 THEN 0 ELSE 1.0*num_violated_rows/denominator.num_rows END  AS pct_violated_rows, \r\n  denominator.num_rows as num_denominator_rows\r\nFROM\r\n(\r\n\tSELECT COUNT_BIG(*) AS num_violated_rows\r\n\tFROM\r\n\t(\r\n\t\tSELECT m.* \r\n\t\tFROM cdm_ibm_mdcd_v993.dbo.measurement m\r\n\t\t\r\n\t\tWHERE m.measurement_concept_id = 40764999\r\n\t\tAND m.unit_concept_id = 8795\r\n\t\tAND m.value_as_number IS NOT NULL\r\n\t\tAND m.value_as_number <     10.000\r\n\t) violated_rows\r\n) violated_row_count,\r\n( \r\n\tSELECT COUNT_BIG(*) AS num_rows\r\n\tFROM cdm_ibm_mdcd_v993.dbo.measurement m\r\n\t\r\n\tWHERE measurement_concept_id = 40764999\r\n\tAND unit_concept_id = 8795\r\n\tAND value_as_number IS NOT NULL\r\n) denominator\r\n;","CHECK_NAME":"plausibleValueLow","CHECK_LEVEL":"CONCEPT","CHECK_DESCRIPTION":"For the combination of CONCEPT_ID 40764999 (Glomerular filtration rate/1.73 sq M.predicted [Volume Rate/Area] in Serum, Plasma or Blood by Creatinine-based formula (CKD-EPI)) and UNIT_CONCEPT_ID 8795 (milliliter per minute), the number and percent of records that have a value less than     10.000.","CDM_TABLE_NAME":"MEASUREMENT","CDM_FIELD_NAME":"MEASUREMENT_CONCEPT_ID","CONCEPT_ID":"40764999","UNIT_CONCEPT_ID":"8795","SQL_FILE":"concept_plausible_value_low.sql","CATEGORY":"Plausibility","SUBCATEGORY":"Atemporal","CONTEXT":"Verification","checkId":1975,"FAILED":0,"THRESHOLD_VALUE":5,"_row":"18.850"},{"NUM_VIOLATED_ROWS":0,"PCT_VIOLATED_ROWS":0,"NUM_DENOMINATOR_ROWS":0,"EXECUTION_TIME":"0.544976 secs","QUERY_TEXT":"\r\n/*********\r\nCONCEPT LEVEL check:\r\nPLAUSIBLE_VALUE_LOW - find any MEASUREMENT records that have VALUE_AS_NUMBER with non-null value < plausible low value\r\n\r\nParameters used in this template:\r\ncdmDatabaseSchema = cdm_ibm_mdcd_v993.dbo\r\nconceptId = 40764999\r\nunitConceptId = 9117\r\nplausibleValueLow =     10.000\r\n\r\n**********/\r\n\r\n\r\nSELECT num_violated_rows, CASE WHEN denominator.num_rows = 0 THEN 0 ELSE 1.0*num_violated_rows/denominator.num_rows END  AS pct_violated_rows, \r\n  denominator.num_rows as num_denominator_rows\r\nFROM\r\n(\r\n\tSELECT COUNT_BIG(*) AS num_violated_rows\r\n\tFROM\r\n\t(\r\n\t\tSELECT m.* \r\n\t\tFROM cdm_ibm_mdcd_v993.dbo.measurement m\r\n\t\t\r\n\t\tWHERE m.measurement_concept_id = 40764999\r\n\t\tAND m.unit_concept_id = 9117\r\n\t\tAND m.value_as_number IS NOT NULL\r\n\t\tAND m.value_as_number <     10.000\r\n\t) violated_rows\r\n) violated_row_count,\r\n( \r\n\tSELECT COUNT_BIG(*) AS num_rows\r\n\tFROM cdm_ibm_mdcd_v993.dbo.measurement m\r\n\t\r\n\tWHERE measurement_concept_id = 40764999\r\n\tAND unit_concept_id = 9117\r\n\tAND value_as_number IS NOT NULL\r\n) denominator\r\n;","CHECK_NAME":"plausibleValueLow","CHECK_LEVEL":"CONCEPT","CHECK_DESCRIPTION":"For the combination of CONCEPT_ID 40764999 (Glomerular filtration rate/1.73 sq M.predicted [Volume Rate/Area] in Serum, Plasma or Blood by Creatinine-based formula (CKD-EPI)) and UNIT_CONCEPT_ID 9117 (milliliter per minute per 1.73 square meter), the number and percent of records that have a value less than     10.000.","CDM_TABLE_NAME":"MEASUREMENT","CDM_FIELD_NAME":"MEASUREMENT_CONCEPT_ID","CONCEPT_ID":"40764999","UNIT_CONCEPT_ID":"9117","SQL_FILE":"concept_plausible_value_low.sql","CATEGORY":"Plausibility","SUBCATEGORY":"Atemporal","CONTEXT":"Verification","checkId":1976,"FAILED":0,"THRESHOLD_VALUE":5,"_row":"18.851"},{"NUM_VIOLATED_ROWS":0,"PCT_VIOLATED_ROWS":0,"NUM_DENOMINATOR_ROWS":0,"EXECUTION_TIME":"0.893975 secs","QUERY_TEXT":"\r\n/*********\r\nCONCEPT LEVEL check:\r\nPLAUSIBLE_VALUE_LOW - find any MEASUREMENT records that have VALUE_AS_NUMBER with non-null value < plausible low value\r\n\r\nParameters used in this template:\r\ncdmDatabaseSchema = cdm_ibm_mdcd_v993.dbo\r\nconceptId = 40765040\r\nunitConceptId = 8842\r\nplausibleValueLow =     10.000\r\n\r\n**********/\r\n\r\n\r\nSELECT num_violated_rows, CASE WHEN denominator.num_rows = 0 THEN 0 ELSE 1.0*num_violated_rows/denominator.num_rows END  AS pct_violated_rows, \r\n  denominator.num_rows as num_denominator_rows\r\nFROM\r\n(\r\n\tSELECT COUNT_BIG(*) AS num_violated_rows\r\n\tFROM\r\n\t(\r\n\t\tSELECT m.* \r\n\t\tFROM cdm_ibm_mdcd_v993.dbo.measurement m\r\n\t\t\r\n\t\tWHERE m.measurement_concept_id = 40765040\r\n\t\tAND m.unit_concept_id = 8842\r\n\t\tAND m.value_as_number IS NOT NULL\r\n\t\tAND m.value_as_number <     10.000\r\n\t) violated_rows\r\n) violated_row_count,\r\n( \r\n\tSELECT COUNT_BIG(*) AS num_rows\r\n\tFROM cdm_ibm_mdcd_v993.dbo.measurement m\r\n\t\r\n\tWHERE measurement_concept_id = 40765040\r\n\tAND unit_concept_id = 8842\r\n\tAND value_as_number IS NOT NULL\r\n) denominator\r\n;","CHECK_NAME":"plausibleValueLow","CHECK_LEVEL":"CONCEPT","CHECK_DESCRIPTION":"For the combination of CONCEPT_ID 40765040 (25-Hydroxyvitamin D2+25-Hydroxyvitamin D3 [Mass/volume] in Serum or Plasma) and UNIT_CONCEPT_ID 8842 (nanogram per milliliter), the number and percent of records that have a value less than     10.000.","CDM_TABLE_NAME":"MEASUREMENT","CDM_FIELD_NAME":"MEASUREMENT_CONCEPT_ID","CONCEPT_ID":"40765040","UNIT_CONCEPT_ID":"8842","SQL_FILE":"concept_plausible_value_low.sql","CATEGORY":"Plausibility","SUBCATEGORY":"Atemporal","CONTEXT":"Verification","checkId":1977,"FAILED":0,"THRESHOLD_VALUE":5,"_row":"18.852"},{"NUM_VIOLATED_ROWS":0,"PCT_VIOLATED_ROWS":0,"NUM_DENOMINATOR_ROWS":0,"EXECUTION_TIME":"0.504999 secs","QUERY_TEXT":"\r\n/*********\r\nCONCEPT LEVEL check:\r\nPLAUSIBLE_VALUE_LOW - find any MEASUREMENT records that have VALUE_AS_NUMBER with non-null value < plausible low value\r\n\r\nParameters used in this template:\r\ncdmDatabaseSchema = cdm_ibm_mdcd_v993.dbo\r\nconceptId = 40765040\r\nunitConceptId = 8845\r\nplausibleValueLow =     10.000\r\n\r\n**********/\r\n\r\n\r\nSELECT num_violated_rows, CASE WHEN denominator.num_rows = 0 THEN 0 ELSE 1.0*num_violated_rows/denominator.num_rows END  AS pct_violated_rows, \r\n  denominator.num_rows as num_denominator_rows\r\nFROM\r\n(\r\n\tSELECT COUNT_BIG(*) AS num_violated_rows\r\n\tFROM\r\n\t(\r\n\t\tSELECT m.* \r\n\t\tFROM cdm_ibm_mdcd_v993.dbo.measurement m\r\n\t\t\r\n\t\tWHERE m.measurement_concept_id = 40765040\r\n\t\tAND m.unit_concept_id = 8845\r\n\t\tAND m.value_as_number IS NOT NULL\r\n\t\tAND m.value_as_number <     10.000\r\n\t) violated_rows\r\n) violated_row_count,\r\n( \r\n\tSELECT COUNT_BIG(*) AS num_rows\r\n\tFROM cdm_ibm_mdcd_v993.dbo.measurement m\r\n\t\r\n\tWHERE measurement_concept_id = 40765040\r\n\tAND unit_concept_id = 8845\r\n\tAND value_as_number IS NOT NULL\r\n) denominator\r\n;","CHECK_NAME":"plausibleValueLow","CHECK_LEVEL":"CONCEPT","CHECK_DESCRIPTION":"For the combination of CONCEPT_ID 40765040 (25-Hydroxyvitamin D2+25-Hydroxyvitamin D3 [Mass/volume] in Serum or Plasma) and UNIT_CONCEPT_ID 8845 (picogram per milliliter), the number and percent of records that have a value less than     10.000.","CDM_TABLE_NAME":"MEASUREMENT","CDM_FIELD_NAME":"MEASUREMENT_CONCEPT_ID","CONCEPT_ID":"40765040","UNIT_CONCEPT_ID":"8845","SQL_FILE":"concept_plausible_value_low.sql","CATEGORY":"Plausibility","SUBCATEGORY":"Atemporal","CONTEXT":"Verification","checkId":1978,"FAILED":0,"THRESHOLD_VALUE":5,"_row":"18.853"},{"NUM_VIOLATED_ROWS":0,"PCT_VIOLATED_ROWS":0,"NUM_DENOMINATOR_ROWS":0,"EXECUTION_TIME":"0.528984 secs","QUERY_TEXT":"\r\n/*********\r\nCONCEPT LEVEL check:\r\nPLAUSIBLE_VALUE_LOW - find any MEASUREMENT records that have VALUE_AS_NUMBER with non-null value < plausible low value\r\n\r\nParameters used in this template:\r\ncdmDatabaseSchema = cdm_ibm_mdcd_v993.dbo\r\nconceptId = 40771922\r\nunitConceptId = 8795\r\nplausibleValueLow =     10.000\r\n\r\n**********/\r\n\r\n\r\nSELECT num_violated_rows, CASE WHEN denominator.num_rows = 0 THEN 0 ELSE 1.0*num_violated_rows/denominator.num_rows END  AS pct_violated_rows, \r\n  denominator.num_rows as num_denominator_rows\r\nFROM\r\n(\r\n\tSELECT COUNT_BIG(*) AS num_violated_rows\r\n\tFROM\r\n\t(\r\n\t\tSELECT m.* \r\n\t\tFROM cdm_ibm_mdcd_v993.dbo.measurement m\r\n\t\t\r\n\t\tWHERE m.measurement_concept_id = 40771922\r\n\t\tAND m.unit_concept_id = 8795\r\n\t\tAND m.value_as_number IS NOT NULL\r\n\t\tAND m.value_as_number <     10.000\r\n\t) violated_rows\r\n) violated_row_count,\r\n( \r\n\tSELECT COUNT_BIG(*) AS num_rows\r\n\tFROM cdm_ibm_mdcd_v993.dbo.measurement m\r\n\t\r\n\tWHERE measurement_concept_id = 40771922\r\n\tAND unit_concept_id = 8795\r\n\tAND value_as_number IS NOT NULL\r\n) denominator\r\n;","CHECK_NAME":"plausibleValueLow","CHECK_LEVEL":"CONCEPT","CHECK_DESCRIPTION":"For the combination of CONCEPT_ID 40771922 (Glomerular filtration rate/1.73 sq M.predicted [Volume Rate/Area] in Serum, Plasma or Blood) and UNIT_CONCEPT_ID 8795 (milliliter per minute), the number and percent of records that have a value less than     10.000.","CDM_TABLE_NAME":"MEASUREMENT","CDM_FIELD_NAME":"MEASUREMENT_CONCEPT_ID","CONCEPT_ID":"40771922","UNIT_CONCEPT_ID":"8795","SQL_FILE":"concept_plausible_value_low.sql","CATEGORY":"Plausibility","SUBCATEGORY":"Atemporal","CONTEXT":"Verification","checkId":1979,"FAILED":0,"THRESHOLD_VALUE":5,"_row":"18.854"},{"NUM_VIOLATED_ROWS":0,"PCT_VIOLATED_ROWS":0,"NUM_DENOMINATOR_ROWS":0,"EXECUTION_TIME":"0.528991 secs","QUERY_TEXT":"\r\n/*********\r\nCONCEPT LEVEL check:\r\nPLAUSIBLE_VALUE_LOW - find any MEASUREMENT records that have VALUE_AS_NUMBER with non-null value < plausible low value\r\n\r\nParameters used in this template:\r\ncdmDatabaseSchema = cdm_ibm_mdcd_v993.dbo\r\nconceptId = 40771922\r\nunitConceptId = 9117\r\nplausibleValueLow =     10.000\r\n\r\n**********/\r\n\r\n\r\nSELECT num_violated_rows, CASE WHEN denominator.num_rows = 0 THEN 0 ELSE 1.0*num_violated_rows/denominator.num_rows END  AS pct_violated_rows, \r\n  denominator.num_rows as num_denominator_rows\r\nFROM\r\n(\r\n\tSELECT COUNT_BIG(*) AS num_violated_rows\r\n\tFROM\r\n\t(\r\n\t\tSELECT m.* \r\n\t\tFROM cdm_ibm_mdcd_v993.dbo.measurement m\r\n\t\t\r\n\t\tWHERE m.measurement_concept_id = 40771922\r\n\t\tAND m.unit_concept_id = 9117\r\n\t\tAND m.value_as_number IS NOT NULL\r\n\t\tAND m.value_as_number <     10.000\r\n\t) violated_rows\r\n) violated_row_count,\r\n( \r\n\tSELECT COUNT_BIG(*) AS num_rows\r\n\tFROM cdm_ibm_mdcd_v993.dbo.measurement m\r\n\t\r\n\tWHERE measurement_concept_id = 40771922\r\n\tAND unit_concept_id = 9117\r\n\tAND value_as_number IS NOT NULL\r\n) denominator\r\n;","CHECK_NAME":"plausibleValueLow","CHECK_LEVEL":"CONCEPT","CHECK_DESCRIPTION":"For the combination of CONCEPT_ID 40771922 (Glomerular filtration rate/1.73 sq M.predicted [Volume Rate/Area] in Serum, Plasma or Blood) and UNIT_CONCEPT_ID 9117 (milliliter per minute per 1.73 square meter), the number and percent of records that have a value less than     10.000.","CDM_TABLE_NAME":"MEASUREMENT","CDM_FIELD_NAME":"MEASUREMENT_CONCEPT_ID","CONCEPT_ID":"40771922","UNIT_CONCEPT_ID":"9117","SQL_FILE":"concept_plausible_value_low.sql","CATEGORY":"Plausibility","SUBCATEGORY":"Atemporal","CONTEXT":"Verification","checkId":1980,"FAILED":0,"THRESHOLD_VALUE":5,"_row":"18.855"},{"NUM_VIOLATED_ROWS":0,"PCT_VIOLATED_ROWS":0,"NUM_DENOMINATOR_ROWS":0,"EXECUTION_TIME":"5.585848 secs","QUERY_TEXT":"\r\n/*********\r\nCONCEPT LEVEL check:\r\nPLAUSIBLE_VALUE_LOW - find any MEASUREMENT records that have VALUE_AS_NUMBER with non-null value < plausible low value\r\n\r\nParameters used in this template:\r\ncdmDatabaseSchema = cdm_ibm_mdcd_v993.dbo\r\nconceptId = 42869588\r\nunitConceptId = 8554\r\nplausibleValueLow =      1.000\r\n\r\n**********/\r\n\r\n\r\nSELECT num_violated_rows, CASE WHEN denominator.num_rows = 0 THEN 0 ELSE 1.0*num_violated_rows/denominator.num_rows END  AS pct_violated_rows, \r\n  denominator.num_rows as num_denominator_rows\r\nFROM\r\n(\r\n\tSELECT COUNT_BIG(*) AS num_violated_rows\r\n\tFROM\r\n\t(\r\n\t\tSELECT m.* \r\n\t\tFROM cdm_ibm_mdcd_v993.dbo.measurement m\r\n\t\t\r\n\t\tWHERE m.measurement_concept_id = 42869588\r\n\t\tAND m.unit_concept_id = 8554\r\n\t\tAND m.value_as_number IS NOT NULL\r\n\t\tAND m.value_as_number <      1.000\r\n\t) violated_rows\r\n) violated_row_count,\r\n( \r\n\tSELECT COUNT_BIG(*) AS num_rows\r\n\tFROM cdm_ibm_mdcd_v993.dbo.measurement m\r\n\t\r\n\tWHERE measurement_concept_id = 42869588\r\n\tAND unit_concept_id = 8554\r\n\tAND value_as_number IS NOT NULL\r\n) denominator\r\n;","CHECK_NAME":"plausibleValueLow","CHECK_LEVEL":"CONCEPT","CHECK_DESCRIPTION":"For the combination of CONCEPT_ID 42869588 (Hematocrit [Pure volume fraction] of Blood by Automated count) and UNIT_CONCEPT_ID 8554 (percent), the number and percent of records that have a value less than      1.000.","CDM_TABLE_NAME":"MEASUREMENT","CDM_FIELD_NAME":"MEASUREMENT_CONCEPT_ID","CONCEPT_ID":"42869588","UNIT_CONCEPT_ID":"8554","SQL_FILE":"concept_plausible_value_low.sql","CATEGORY":"Plausibility","SUBCATEGORY":"Atemporal","CONTEXT":"Verification","checkId":1981,"FAILED":0,"THRESHOLD_VALUE":5,"_row":"18.856"},{"NUM_VIOLATED_ROWS":0,"PCT_VIOLATED_ROWS":0,"NUM_DENOMINATOR_ROWS":0,"EXECUTION_TIME":"0.680980 secs","QUERY_TEXT":"\r\n/*********\r\nCONCEPT LEVEL check:\r\nPLAUSIBLE_VALUE_HIGH - find any MEASUREMENT records that have VALUE_AS_NUMBER with non-null value > plausible high value\r\n\r\nParameters used in this template:\r\ncdmDatabaseSchema = cdm_ibm_mdcd_v993.dbo\r\nconceptId =  2212226\r\nunitConceptId = 8713\r\nplausibleValueHigh =      34.0\r\n\r\n**********/\r\n\r\n\r\nSELECT num_violated_rows, CASE WHEN denominator.num_rows = 0 THEN 0 ELSE 1.0*num_violated_rows/denominator.num_rows END  AS pct_violated_rows,\r\n  denominator.num_rows as num_denominator_rows\r\nFROM\r\n(\r\n\tSELECT COUNT_BIG(*) AS num_violated_rows\r\n\tFROM\r\n\t(\r\n\t\tSELECT m.* \r\n\t\tFROM cdm_ibm_mdcd_v993.dbo.measurement m\r\n\t\t\r\n\t\tWHERE m.measurement_concept_id =  2212226\r\n\t\tAND m.unit_concept_id = 8713\r\n\t\tAND m.value_as_number IS NOT NULL\r\n\t\tAND m.value_as_number >      34.0\r\n\t) violated_rows\r\n) violated_row_count,\r\n( \r\n\tSELECT COUNT_BIG(*) AS num_rows\r\n\tFROM cdm_ibm_mdcd_v993.dbo.measurement m\r\n\t\r\n\tWHERE measurement_concept_id =  2212226\r\n\tAND unit_concept_id = 8713\r\n\tAND value_as_number IS NOT NULL\r\n) denominator\r\n;","CHECK_NAME":"plausibleValueHigh","CHECK_LEVEL":"CONCEPT","CHECK_DESCRIPTION":"For the combination of CONCEPT_ID  2212226 (Bilirubin; total) and UNIT_CONCEPT_ID 8713 (gram per deciliter), the number and percent of records that have a value higher than      34.0.","CDM_TABLE_NAME":"MEASUREMENT","CDM_FIELD_NAME":"MEASUREMENT_CONCEPT_ID","CONCEPT_ID":" 2212226","UNIT_CONCEPT_ID":"8713","SQL_FILE":"concept_plausible_value_high.sql","CATEGORY":"Plausibility","SUBCATEGORY":"Atemporal","CONTEXT":"Verification","checkId":1982,"FAILED":0,"THRESHOLD_VALUE":5,"_row":"19.1"},{"NUM_VIOLATED_ROWS":0,"PCT_VIOLATED_ROWS":0,"NUM_DENOMINATOR_ROWS":0,"EXECUTION_TIME":"0.657989 secs","QUERY_TEXT":"\r\n/*********\r\nCONCEPT LEVEL check:\r\nPLAUSIBLE_VALUE_HIGH - find any MEASUREMENT records that have VALUE_AS_NUMBER with non-null value > plausible high value\r\n\r\nParameters used in this template:\r\ncdmDatabaseSchema = cdm_ibm_mdcd_v993.dbo\r\nconceptId =  2212226\r\nunitConceptId = 8840\r\nplausibleValueHigh =     398.0\r\n\r\n**********/\r\n\r\n\r\nSELECT num_violated_rows, CASE WHEN denominator.num_rows = 0 THEN 0 ELSE 1.0*num_violated_rows/denominator.num_rows END  AS pct_violated_rows,\r\n  denominator.num_rows as num_denominator_rows\r\nFROM\r\n(\r\n\tSELECT COUNT_BIG(*) AS num_violated_rows\r\n\tFROM\r\n\t(\r\n\t\tSELECT m.* \r\n\t\tFROM cdm_ibm_mdcd_v993.dbo.measurement m\r\n\t\t\r\n\t\tWHERE m.measurement_concept_id =  2212226\r\n\t\tAND m.unit_concept_id = 8840\r\n\t\tAND m.value_as_number IS NOT NULL\r\n\t\tAND m.value_as_number >     398.0\r\n\t) violated_rows\r\n) violated_row_count,\r\n( \r\n\tSELECT COUNT_BIG(*) AS num_rows\r\n\tFROM cdm_ibm_mdcd_v993.dbo.measurement m\r\n\t\r\n\tWHERE measurement_concept_id =  2212226\r\n\tAND unit_concept_id = 8840\r\n\tAND value_as_number IS NOT NULL\r\n) denominator\r\n;","CHECK_NAME":"plausibleValueHigh","CHECK_LEVEL":"CONCEPT","CHECK_DESCRIPTION":"For the combination of CONCEPT_ID  2212226 (Bilirubin; total) and UNIT_CONCEPT_ID 8840 (milligram per deciliter), the number and percent of records that have a value higher than     398.0.","CDM_TABLE_NAME":"MEASUREMENT","CDM_FIELD_NAME":"MEASUREMENT_CONCEPT_ID","CONCEPT_ID":" 2212226","UNIT_CONCEPT_ID":"8840","SQL_FILE":"concept_plausible_value_high.sql","CATEGORY":"Plausibility","SUBCATEGORY":"Atemporal","CONTEXT":"Verification","checkId":1983,"FAILED":0,"THRESHOLD_VALUE":5,"_row":"19.2"},{"NUM_VIOLATED_ROWS":0,"PCT_VIOLATED_ROWS":0,"NUM_DENOMINATOR_ROWS":0,"EXECUTION_TIME":"5.686850 secs","QUERY_TEXT":"\r\n/*********\r\nCONCEPT LEVEL check:\r\nPLAUSIBLE_VALUE_HIGH - find any MEASUREMENT records that have VALUE_AS_NUMBER with non-null value > plausible high value\r\n\r\nParameters used in this template:\r\ncdmDatabaseSchema = cdm_ibm_mdcd_v993.dbo\r\nconceptId =  2212227\r\nunitConceptId = 8713\r\nplausibleValueHigh =      37.0\r\n\r\n**********/\r\n\r\n\r\nSELECT num_violated_rows, CASE WHEN denominator.num_rows = 0 THEN 0 ELSE 1.0*num_violated_rows/denominator.num_rows END  AS pct_violated_rows,\r\n  denominator.num_rows as num_denominator_rows\r\nFROM\r\n(\r\n\tSELECT COUNT_BIG(*) AS num_violated_rows\r\n\tFROM\r\n\t(\r\n\t\tSELECT m.* \r\n\t\tFROM cdm_ibm_mdcd_v993.dbo.measurement m\r\n\t\t\r\n\t\tWHERE m.measurement_concept_id =  2212227\r\n\t\tAND m.unit_concept_id = 8713\r\n\t\tAND m.value_as_number IS NOT NULL\r\n\t\tAND m.value_as_number >      37.0\r\n\t) violated_rows\r\n) violated_row_count,\r\n( \r\n\tSELECT COUNT_BIG(*) AS num_rows\r\n\tFROM cdm_ibm_mdcd_v993.dbo.measurement m\r\n\t\r\n\tWHERE measurement_concept_id =  2212227\r\n\tAND unit_concept_id = 8713\r\n\tAND value_as_number IS NOT NULL\r\n) denominator\r\n;","CHECK_NAME":"plausibleValueHigh","CHECK_LEVEL":"CONCEPT","CHECK_DESCRIPTION":"For the combination of CONCEPT_ID  2212227 (Bilirubin; direct) and UNIT_CONCEPT_ID 8713 (gram per deciliter), the number and percent of records that have a value higher than      37.0.","CDM_TABLE_NAME":"MEASUREMENT","CDM_FIELD_NAME":"MEASUREMENT_CONCEPT_ID","CONCEPT_ID":" 2212227","UNIT_CONCEPT_ID":"8713","SQL_FILE":"concept_plausible_value_high.sql","CATEGORY":"Plausibility","SUBCATEGORY":"Atemporal","CONTEXT":"Verification","checkId":1984,"FAILED":0,"THRESHOLD_VALUE":5,"_row":"19.3"},{"NUM_VIOLATED_ROWS":0,"PCT_VIOLATED_ROWS":0,"NUM_DENOMINATOR_ROWS":0,"EXECUTION_TIME":"0.532976 secs","QUERY_TEXT":"\r\n/*********\r\nCONCEPT LEVEL check:\r\nPLAUSIBLE_VALUE_HIGH - find any MEASUREMENT records that have VALUE_AS_NUMBER with non-null value > plausible high value\r\n\r\nParameters used in this template:\r\ncdmDatabaseSchema = cdm_ibm_mdcd_v993.dbo\r\nconceptId =  2212227\r\nunitConceptId = 8736\r\nplausibleValueHigh =    1000.0\r\n\r\n**********/\r\n\r\n\r\nSELECT num_violated_rows, CASE WHEN denominator.num_rows = 0 THEN 0 ELSE 1.0*num_violated_rows/denominator.num_rows END  AS pct_violated_rows,\r\n  denominator.num_rows as num_denominator_rows\r\nFROM\r\n(\r\n\tSELECT COUNT_BIG(*) AS num_violated_rows\r\n\tFROM\r\n\t(\r\n\t\tSELECT m.* \r\n\t\tFROM cdm_ibm_mdcd_v993.dbo.measurement m\r\n\t\t\r\n\t\tWHERE m.measurement_concept_id =  2212227\r\n\t\tAND m.unit_concept_id = 8736\r\n\t\tAND m.value_as_number IS NOT NULL\r\n\t\tAND m.value_as_number >    1000.0\r\n\t) violated_rows\r\n) violated_row_count,\r\n( \r\n\tSELECT COUNT_BIG(*) AS num_rows\r\n\tFROM cdm_ibm_mdcd_v993.dbo.measurement m\r\n\t\r\n\tWHERE measurement_concept_id =  2212227\r\n\tAND unit_concept_id = 8736\r\n\tAND value_as_number IS NOT NULL\r\n) denominator\r\n;","CHECK_NAME":"plausibleValueHigh","CHECK_LEVEL":"CONCEPT","CHECK_DESCRIPTION":"For the combination of CONCEPT_ID  2212227 (Bilirubin; direct) and UNIT_CONCEPT_ID 8736 (nanomole per liter), the number and percent of records that have a value higher than    1000.0.","CDM_TABLE_NAME":"MEASUREMENT","CDM_FIELD_NAME":"MEASUREMENT_CONCEPT_ID","CONCEPT_ID":" 2212227","UNIT_CONCEPT_ID":"8736","SQL_FILE":"concept_plausible_value_high.sql","CATEGORY":"Plausibility","SUBCATEGORY":"Atemporal","CONTEXT":"Verification","checkId":1985,"FAILED":0,"THRESHOLD_VALUE":5,"_row":"19.4"},{"NUM_VIOLATED_ROWS":0,"PCT_VIOLATED_ROWS":0,"NUM_DENOMINATOR_ROWS":0,"EXECUTION_TIME":"0.540990 secs","QUERY_TEXT":"\r\n/*********\r\nCONCEPT LEVEL check:\r\nPLAUSIBLE_VALUE_HIGH - find any MEASUREMENT records that have VALUE_AS_NUMBER with non-null value > plausible high value\r\n\r\nParameters used in this template:\r\ncdmDatabaseSchema = cdm_ibm_mdcd_v993.dbo\r\nconceptId =  2212227\r\nunitConceptId = 8753\r\nplausibleValueHigh =     148.0\r\n\r\n**********/\r\n\r\n\r\nSELECT num_violated_rows, CASE WHEN denominator.num_rows = 0 THEN 0 ELSE 1.0*num_violated_rows/denominator.num_rows END  AS pct_violated_rows,\r\n  denominator.num_rows as num_denominator_rows\r\nFROM\r\n(\r\n\tSELECT COUNT_BIG(*) AS num_violated_rows\r\n\tFROM\r\n\t(\r\n\t\tSELECT m.* \r\n\t\tFROM cdm_ibm_mdcd_v993.dbo.measurement m\r\n\t\t\r\n\t\tWHERE m.measurement_concept_id =  2212227\r\n\t\tAND m.unit_concept_id = 8753\r\n\t\tAND m.value_as_number IS NOT NULL\r\n\t\tAND m.value_as_number >     148.0\r\n\t) violated_rows\r\n) violated_row_count,\r\n( \r\n\tSELECT COUNT_BIG(*) AS num_rows\r\n\tFROM cdm_ibm_mdcd_v993.dbo.measurement m\r\n\t\r\n\tWHERE measurement_concept_id =  2212227\r\n\tAND unit_concept_id = 8753\r\n\tAND value_as_number IS NOT NULL\r\n) denominator\r\n;","CHECK_NAME":"plausibleValueHigh","CHECK_LEVEL":"CONCEPT","CHECK_DESCRIPTION":"For the combination of CONCEPT_ID  2212227 (Bilirubin; direct) and UNIT_CONCEPT_ID 8753 (millimole per liter), the number and percent of records that have a value higher than     148.0.","CDM_TABLE_NAME":"MEASUREMENT","CDM_FIELD_NAME":"MEASUREMENT_CONCEPT_ID","CONCEPT_ID":" 2212227","UNIT_CONCEPT_ID":"8753","SQL_FILE":"concept_plausible_value_high.sql","CATEGORY":"Plausibility","SUBCATEGORY":"Atemporal","CONTEXT":"Verification","checkId":1986,"FAILED":0,"THRESHOLD_VALUE":5,"_row":"19.5"},{"NUM_VIOLATED_ROWS":0,"PCT_VIOLATED_ROWS":0,"NUM_DENOMINATOR_ROWS":0,"EXECUTION_TIME":"0.515975 secs","QUERY_TEXT":"\r\n/*********\r\nCONCEPT LEVEL check:\r\nPLAUSIBLE_VALUE_HIGH - find any MEASUREMENT records that have VALUE_AS_NUMBER with non-null value > plausible high value\r\n\r\nParameters used in this template:\r\ncdmDatabaseSchema = cdm_ibm_mdcd_v993.dbo\r\nconceptId =  2212227\r\nunitConceptId = 8837\r\nplausibleValueHigh =     483.0\r\n\r\n**********/\r\n\r\n\r\nSELECT num_violated_rows, CASE WHEN denominator.num_rows = 0 THEN 0 ELSE 1.0*num_violated_rows/denominator.num_rows END  AS pct_violated_rows,\r\n  denominator.num_rows as num_denominator_rows\r\nFROM\r\n(\r\n\tSELECT COUNT_BIG(*) AS num_violated_rows\r\n\tFROM\r\n\t(\r\n\t\tSELECT m.* \r\n\t\tFROM cdm_ibm_mdcd_v993.dbo.measurement m\r\n\t\t\r\n\t\tWHERE m.measurement_concept_id =  2212227\r\n\t\tAND m.unit_concept_id = 8837\r\n\t\tAND m.value_as_number IS NOT NULL\r\n\t\tAND m.value_as_number >     483.0\r\n\t) violated_rows\r\n) violated_row_count,\r\n( \r\n\tSELECT COUNT_BIG(*) AS num_rows\r\n\tFROM cdm_ibm_mdcd_v993.dbo.measurement m\r\n\t\r\n\tWHERE measurement_concept_id =  2212227\r\n\tAND unit_concept_id = 8837\r\n\tAND value_as_number IS NOT NULL\r\n) denominator\r\n;","CHECK_NAME":"plausibleValueHigh","CHECK_LEVEL":"CONCEPT","CHECK_DESCRIPTION":"For the combination of CONCEPT_ID  2212227 (Bilirubin; direct) and UNIT_CONCEPT_ID 8837 (microgram per deciliter), the number and percent of records that have a value higher than     483.0.","CDM_TABLE_NAME":"MEASUREMENT","CDM_FIELD_NAME":"MEASUREMENT_CONCEPT_ID","CONCEPT_ID":" 2212227","UNIT_CONCEPT_ID":"8837","SQL_FILE":"concept_plausible_value_high.sql","CATEGORY":"Plausibility","SUBCATEGORY":"Atemporal","CONTEXT":"Verification","checkId":1987,"FAILED":0,"THRESHOLD_VALUE":5,"_row":"19.6"},{"NUM_VIOLATED_ROWS":0,"PCT_VIOLATED_ROWS":0,"NUM_DENOMINATOR_ROWS":0,"EXECUTION_TIME":"0.805976 secs","QUERY_TEXT":"\r\n/*********\r\nCONCEPT LEVEL check:\r\nPLAUSIBLE_VALUE_HIGH - find any MEASUREMENT records that have VALUE_AS_NUMBER with non-null value > plausible high value\r\n\r\nParameters used in this template:\r\ncdmDatabaseSchema = cdm_ibm_mdcd_v993.dbo\r\nconceptId =  2212227\r\nunitConceptId = 8840\r\nplausibleValueHigh =   37000.0\r\n\r\n**********/\r\n\r\n\r\nSELECT num_violated_rows, CASE WHEN denominator.num_rows = 0 THEN 0 ELSE 1.0*num_violated_rows/denominator.num_rows END  AS pct_violated_rows,\r\n  denominator.num_rows as num_denominator_rows\r\nFROM\r\n(\r\n\tSELECT COUNT_BIG(*) AS num_violated_rows\r\n\tFROM\r\n\t(\r\n\t\tSELECT m.* \r\n\t\tFROM cdm_ibm_mdcd_v993.dbo.measurement m\r\n\t\t\r\n\t\tWHERE m.measurement_concept_id =  2212227\r\n\t\tAND m.unit_concept_id = 8840\r\n\t\tAND m.value_as_number IS NOT NULL\r\n\t\tAND m.value_as_number >   37000.0\r\n\t) violated_rows\r\n) violated_row_count,\r\n( \r\n\tSELECT COUNT_BIG(*) AS num_rows\r\n\tFROM cdm_ibm_mdcd_v993.dbo.measurement m\r\n\t\r\n\tWHERE measurement_concept_id =  2212227\r\n\tAND unit_concept_id = 8840\r\n\tAND value_as_number IS NOT NULL\r\n) denominator\r\n;","CHECK_NAME":"plausibleValueHigh","CHECK_LEVEL":"CONCEPT","CHECK_DESCRIPTION":"For the combination of CONCEPT_ID  2212227 (Bilirubin; direct) and UNIT_CONCEPT_ID 8840 (milligram per deciliter), the number and percent of records that have a value higher than   37000.0.","CDM_TABLE_NAME":"MEASUREMENT","CDM_FIELD_NAME":"MEASUREMENT_CONCEPT_ID","CONCEPT_ID":" 2212227","UNIT_CONCEPT_ID":"8840","SQL_FILE":"concept_plausible_value_high.sql","CATEGORY":"Plausibility","SUBCATEGORY":"Atemporal","CONTEXT":"Verification","checkId":1988,"FAILED":0,"THRESHOLD_VALUE":5,"_row":"19.7"},{"NUM_VIOLATED_ROWS":0,"PCT_VIOLATED_ROWS":0,"NUM_DENOMINATOR_ROWS":0,"EXECUTION_TIME":"5.453850 secs","QUERY_TEXT":"\r\n/*********\r\nCONCEPT LEVEL check:\r\nPLAUSIBLE_VALUE_HIGH - find any MEASUREMENT records that have VALUE_AS_NUMBER with non-null value > plausible high value\r\n\r\nParameters used in this template:\r\ncdmDatabaseSchema = cdm_ibm_mdcd_v993.dbo\r\nconceptId =  2212227\r\nunitConceptId = 8842\r\nplausibleValueHigh =    1900.0\r\n\r\n**********/\r\n\r\n\r\nSELECT num_violated_rows, CASE WHEN denominator.num_rows = 0 THEN 0 ELSE 1.0*num_violated_rows/denominator.num_rows END  AS pct_violated_rows,\r\n  denominator.num_rows as num_denominator_rows\r\nFROM\r\n(\r\n\tSELECT COUNT_BIG(*) AS num_violated_rows\r\n\tFROM\r\n\t(\r\n\t\tSELECT m.* \r\n\t\tFROM cdm_ibm_mdcd_v993.dbo.measurement m\r\n\t\t\r\n\t\tWHERE m.measurement_concept_id =  2212227\r\n\t\tAND m.unit_concept_id = 8842\r\n\t\tAND m.value_as_number IS NOT NULL\r\n\t\tAND m.value_as_number >    1900.0\r\n\t) violated_rows\r\n) violated_row_count,\r\n( \r\n\tSELECT COUNT_BIG(*) AS num_rows\r\n\tFROM cdm_ibm_mdcd_v993.dbo.measurement m\r\n\t\r\n\tWHERE measurement_concept_id =  2212227\r\n\tAND unit_concept_id = 8842\r\n\tAND value_as_number IS NOT NULL\r\n) denominator\r\n;","CHECK_NAME":"plausibleValueHigh","CHECK_LEVEL":"CONCEPT","CHECK_DESCRIPTION":"For the combination of CONCEPT_ID  2212227 (Bilirubin; direct) and UNIT_CONCEPT_ID 8842 (nanogram per milliliter), the number and percent of records that have a value higher than    1900.0.","CDM_TABLE_NAME":"MEASUREMENT","CDM_FIELD_NAME":"MEASUREMENT_CONCEPT_ID","CONCEPT_ID":" 2212227","UNIT_CONCEPT_ID":"8842","SQL_FILE":"concept_plausible_value_high.sql","CATEGORY":"Plausibility","SUBCATEGORY":"Atemporal","CONTEXT":"Verification","checkId":1989,"FAILED":0,"THRESHOLD_VALUE":5,"_row":"19.8"},{"NUM_VIOLATED_ROWS":0,"PCT_VIOLATED_ROWS":0,"NUM_DENOMINATOR_ROWS":0,"EXECUTION_TIME":"3.104918 secs","QUERY_TEXT":"\r\n/*********\r\nCONCEPT LEVEL check:\r\nPLAUSIBLE_VALUE_HIGH - find any MEASUREMENT records that have VALUE_AS_NUMBER with non-null value > plausible high value\r\n\r\nParameters used in this template:\r\ncdmDatabaseSchema = cdm_ibm_mdcd_v993.dbo\r\nconceptId =  2212227\r\nunitConceptId = 9557\r\nplausibleValueHigh =     148.0\r\n\r\n**********/\r\n\r\n\r\nSELECT num_violated_rows, CASE WHEN denominator.num_rows = 0 THEN 0 ELSE 1.0*num_violated_rows/denominator.num_rows END  AS pct_violated_rows,\r\n  denominator.num_rows as num_denominator_rows\r\nFROM\r\n(\r\n\tSELECT COUNT_BIG(*) AS num_violated_rows\r\n\tFROM\r\n\t(\r\n\t\tSELECT m.* \r\n\t\tFROM cdm_ibm_mdcd_v993.dbo.measurement m\r\n\t\t\r\n\t\tWHERE m.measurement_concept_id =  2212227\r\n\t\tAND m.unit_concept_id = 9557\r\n\t\tAND m.value_as_number IS NOT NULL\r\n\t\tAND m.value_as_number >     148.0\r\n\t) violated_rows\r\n) violated_row_count,\r\n( \r\n\tSELECT COUNT_BIG(*) AS num_rows\r\n\tFROM cdm_ibm_mdcd_v993.dbo.measurement m\r\n\t\r\n\tWHERE measurement_concept_id =  2212227\r\n\tAND unit_concept_id = 9557\r\n\tAND value_as_number IS NOT NULL\r\n) denominator\r\n;","CHECK_NAME":"plausibleValueHigh","CHECK_LEVEL":"CONCEPT","CHECK_DESCRIPTION":"For the combination of CONCEPT_ID  2212227 (Bilirubin; direct) and UNIT_CONCEPT_ID 9557 (milliequivalent per liter), the number and percent of records that have a value higher than     148.0.","CDM_TABLE_NAME":"MEASUREMENT","CDM_FIELD_NAME":"MEASUREMENT_CONCEPT_ID","CONCEPT_ID":" 2212227","UNIT_CONCEPT_ID":"9557","SQL_FILE":"concept_plausible_value_high.sql","CATEGORY":"Plausibility","SUBCATEGORY":"Atemporal","CONTEXT":"Verification","checkId":1990,"FAILED":0,"THRESHOLD_VALUE":5,"_row":"19.9"},{"NUM_VIOLATED_ROWS":0,"PCT_VIOLATED_ROWS":0,"NUM_DENOMINATOR_ROWS":0,"EXECUTION_TIME":"3.982854 secs","QUERY_TEXT":"\r\n/*********\r\nCONCEPT LEVEL check:\r\nPLAUSIBLE_VALUE_HIGH - find any MEASUREMENT records that have VALUE_AS_NUMBER with non-null value > plausible high value\r\n\r\nParameters used in this template:\r\ncdmDatabaseSchema = cdm_ibm_mdcd_v993.dbo\r\nconceptId =  2212241\r\nunitConceptId = 8713\r\nplausibleValueHigh =      36.0\r\n\r\n**********/\r\n\r\n\r\nSELECT num_violated_rows, CASE WHEN denominator.num_rows = 0 THEN 0 ELSE 1.0*num_violated_rows/denominator.num_rows END  AS pct_violated_rows,\r\n  denominator.num_rows as num_denominator_rows\r\nFROM\r\n(\r\n\tSELECT COUNT_BIG(*) AS num_violated_rows\r\n\tFROM\r\n\t(\r\n\t\tSELECT m.* \r\n\t\tFROM cdm_ibm_mdcd_v993.dbo.measurement m\r\n\t\t\r\n\t\tWHERE m.measurement_concept_id =  2212241\r\n\t\tAND m.unit_concept_id = 8713\r\n\t\tAND m.value_as_number IS NOT NULL\r\n\t\tAND m.value_as_number >      36.0\r\n\t) violated_rows\r\n) violated_row_count,\r\n( \r\n\tSELECT COUNT_BIG(*) AS num_rows\r\n\tFROM cdm_ibm_mdcd_v993.dbo.measurement m\r\n\t\r\n\tWHERE measurement_concept_id =  2212241\r\n\tAND unit_concept_id = 8713\r\n\tAND value_as_number IS NOT NULL\r\n) denominator\r\n;","CHECK_NAME":"plausibleValueHigh","CHECK_LEVEL":"CONCEPT","CHECK_DESCRIPTION":"For the combination of CONCEPT_ID  2212241 (Calcium; total) and UNIT_CONCEPT_ID 8713 (gram per deciliter), the number and percent of records that have a value higher than      36.0.","CDM_TABLE_NAME":"MEASUREMENT","CDM_FIELD_NAME":"MEASUREMENT_CONCEPT_ID","CONCEPT_ID":" 2212241","UNIT_CONCEPT_ID":"8713","SQL_FILE":"concept_plausible_value_high.sql","CATEGORY":"Plausibility","SUBCATEGORY":"Atemporal","CONTEXT":"Verification","checkId":1991,"FAILED":0,"THRESHOLD_VALUE":5,"_row":"19.10"},{"NUM_VIOLATED_ROWS":0,"PCT_VIOLATED_ROWS":0,"NUM_DENOMINATOR_ROWS":0,"EXECUTION_TIME":"10.849665 secs","QUERY_TEXT":"\r\n/*********\r\nCONCEPT LEVEL check:\r\nPLAUSIBLE_VALUE_HIGH - find any MEASUREMENT records that have VALUE_AS_NUMBER with non-null value > plausible high value\r\n\r\nParameters used in this template:\r\ncdmDatabaseSchema = cdm_ibm_mdcd_v993.dbo\r\nconceptId =  2212241\r\nunitConceptId = 8753\r\nplausibleValueHigh =     147.0\r\n\r\n**********/\r\n\r\n\r\nSELECT num_violated_rows, CASE WHEN denominator.num_rows = 0 THEN 0 ELSE 1.0*num_violated_rows/denominator.num_rows END  AS pct_violated_rows,\r\n  denominator.num_rows as num_denominator_rows\r\nFROM\r\n(\r\n\tSELECT COUNT_BIG(*) AS num_violated_rows\r\n\tFROM\r\n\t(\r\n\t\tSELECT m.* \r\n\t\tFROM cdm_ibm_mdcd_v993.dbo.measurement m\r\n\t\t\r\n\t\tWHERE m.measurement_concept_id =  2212241\r\n\t\tAND m.unit_concept_id = 8753\r\n\t\tAND m.value_as_number IS NOT NULL\r\n\t\tAND m.value_as_number >     147.0\r\n\t) violated_rows\r\n) violated_row_count,\r\n( \r\n\tSELECT COUNT_BIG(*) AS num_rows\r\n\tFROM cdm_ibm_mdcd_v993.dbo.measurement m\r\n\t\r\n\tWHERE measurement_concept_id =  2212241\r\n\tAND unit_concept_id = 8753\r\n\tAND value_as_number IS NOT NULL\r\n) denominator\r\n;","CHECK_NAME":"plausibleValueHigh","CHECK_LEVEL":"CONCEPT","CHECK_DESCRIPTION":"For the combination of CONCEPT_ID  2212241 (Calcium; total) and UNIT_CONCEPT_ID 8753 (millimole per liter), the number and percent of records that have a value higher than     147.0.","CDM_TABLE_NAME":"MEASUREMENT","CDM_FIELD_NAME":"MEASUREMENT_CONCEPT_ID","CONCEPT_ID":" 2212241","UNIT_CONCEPT_ID":"8753","SQL_FILE":"concept_plausible_value_high.sql","CATEGORY":"Plausibility","SUBCATEGORY":"Atemporal","CONTEXT":"Verification","checkId":1992,"FAILED":0,"THRESHOLD_VALUE":5,"_row":"19.11"},{"NUM_VIOLATED_ROWS":0,"PCT_VIOLATED_ROWS":0,"NUM_DENOMINATOR_ROWS":0,"EXECUTION_TIME":"2.186939 secs","QUERY_TEXT":"\r\n/*********\r\nCONCEPT LEVEL check:\r\nPLAUSIBLE_VALUE_HIGH - find any MEASUREMENT records that have VALUE_AS_NUMBER with non-null value > plausible high value\r\n\r\nParameters used in this template:\r\ncdmDatabaseSchema = cdm_ibm_mdcd_v993.dbo\r\nconceptId =  2212241\r\nunitConceptId = 8840\r\nplausibleValueHigh =      13.0\r\n\r\n**********/\r\n\r\n\r\nSELECT num_violated_rows, CASE WHEN denominator.num_rows = 0 THEN 0 ELSE 1.0*num_violated_rows/denominator.num_rows END  AS pct_violated_rows,\r\n  denominator.num_rows as num_denominator_rows\r\nFROM\r\n(\r\n\tSELECT COUNT_BIG(*) AS num_violated_rows\r\n\tFROM\r\n\t(\r\n\t\tSELECT m.* \r\n\t\tFROM cdm_ibm_mdcd_v993.dbo.measurement m\r\n\t\t\r\n\t\tWHERE m.measurement_concept_id =  2212241\r\n\t\tAND m.unit_concept_id = 8840\r\n\t\tAND m.value_as_number IS NOT NULL\r\n\t\tAND m.value_as_number >      13.0\r\n\t) violated_rows\r\n) violated_row_count,\r\n( \r\n\tSELECT COUNT_BIG(*) AS num_rows\r\n\tFROM cdm_ibm_mdcd_v993.dbo.measurement m\r\n\t\r\n\tWHERE measurement_concept_id =  2212241\r\n\tAND unit_concept_id = 8840\r\n\tAND value_as_number IS NOT NULL\r\n) denominator\r\n;","CHECK_NAME":"plausibleValueHigh","CHECK_LEVEL":"CONCEPT","CHECK_DESCRIPTION":"For the combination of CONCEPT_ID  2212241 (Calcium; total) and UNIT_CONCEPT_ID 8840 (milligram per deciliter), the number and percent of records that have a value higher than      13.0.","CDM_TABLE_NAME":"MEASUREMENT","CDM_FIELD_NAME":"MEASUREMENT_CONCEPT_ID","CONCEPT_ID":" 2212241","UNIT_CONCEPT_ID":"8840","SQL_FILE":"concept_plausible_value_high.sql","CATEGORY":"Plausibility","SUBCATEGORY":"Atemporal","CONTEXT":"Verification","checkId":1993,"FAILED":0,"THRESHOLD_VALUE":5,"_row":"19.12"},{"NUM_VIOLATED_ROWS":0,"PCT_VIOLATED_ROWS":0,"NUM_DENOMINATOR_ROWS":0,"EXECUTION_TIME":"5.283853 secs","QUERY_TEXT":"\r\n/*********\r\nCONCEPT LEVEL check:\r\nPLAUSIBLE_VALUE_HIGH - find any MEASUREMENT records that have VALUE_AS_NUMBER with non-null value > plausible high value\r\n\r\nParameters used in this template:\r\ncdmDatabaseSchema = cdm_ibm_mdcd_v993.dbo\r\nconceptId =  2212241\r\nunitConceptId = 8845\r\nplausibleValueHigh =     448.0\r\n\r\n**********/\r\n\r\n\r\nSELECT num_violated_rows, CASE WHEN denominator.num_rows = 0 THEN 0 ELSE 1.0*num_violated_rows/denominator.num_rows END  AS pct_violated_rows,\r\n  denominator.num_rows as num_denominator_rows\r\nFROM\r\n(\r\n\tSELECT COUNT_BIG(*) AS num_violated_rows\r\n\tFROM\r\n\t(\r\n\t\tSELECT m.* \r\n\t\tFROM cdm_ibm_mdcd_v993.dbo.measurement m\r\n\t\t\r\n\t\tWHERE m.measurement_concept_id =  2212241\r\n\t\tAND m.unit_concept_id = 8845\r\n\t\tAND m.value_as_number IS NOT NULL\r\n\t\tAND m.value_as_number >     448.0\r\n\t) violated_rows\r\n) violated_row_count,\r\n( \r\n\tSELECT COUNT_BIG(*) AS num_rows\r\n\tFROM cdm_ibm_mdcd_v993.dbo.measurement m\r\n\t\r\n\tWHERE measurement_concept_id =  2212241\r\n\tAND unit_concept_id = 8845\r\n\tAND value_as_number IS NOT NULL\r\n) denominator\r\n;","CHECK_NAME":"plausibleValueHigh","CHECK_LEVEL":"CONCEPT","CHECK_DESCRIPTION":"For the combination of CONCEPT_ID  2212241 (Calcium; total) and UNIT_CONCEPT_ID 8845 (picogram per milliliter), the number and percent of records that have a value higher than     448.0.","CDM_TABLE_NAME":"MEASUREMENT","CDM_FIELD_NAME":"MEASUREMENT_CONCEPT_ID","CONCEPT_ID":" 2212241","UNIT_CONCEPT_ID":"8845","SQL_FILE":"concept_plausible_value_high.sql","CATEGORY":"Plausibility","SUBCATEGORY":"Atemporal","CONTEXT":"Verification","checkId":1994,"FAILED":0,"THRESHOLD_VALUE":5,"_row":"19.13"},{"NUM_VIOLATED_ROWS":0,"PCT_VIOLATED_ROWS":0,"NUM_DENOMINATOR_ROWS":0,"EXECUTION_TIME":"0.594994 secs","QUERY_TEXT":"\r\n/*********\r\nCONCEPT LEVEL check:\r\nPLAUSIBLE_VALUE_HIGH - find any MEASUREMENT records that have VALUE_AS_NUMBER with non-null value > plausible high value\r\n\r\nParameters used in this template:\r\ncdmDatabaseSchema = cdm_ibm_mdcd_v993.dbo\r\nconceptId =  2212241\r\nunitConceptId = 8861\r\nplausibleValueHigh =      13.0\r\n\r\n**********/\r\n\r\n\r\nSELECT num_violated_rows, CASE WHEN denominator.num_rows = 0 THEN 0 ELSE 1.0*num_violated_rows/denominator.num_rows END  AS pct_violated_rows,\r\n  denominator.num_rows as num_denominator_rows\r\nFROM\r\n(\r\n\tSELECT COUNT_BIG(*) AS num_violated_rows\r\n\tFROM\r\n\t(\r\n\t\tSELECT m.* \r\n\t\tFROM cdm_ibm_mdcd_v993.dbo.measurement m\r\n\t\t\r\n\t\tWHERE m.measurement_concept_id =  2212241\r\n\t\tAND m.unit_concept_id = 8861\r\n\t\tAND m.value_as_number IS NOT NULL\r\n\t\tAND m.value_as_number >      13.0\r\n\t) violated_rows\r\n) violated_row_count,\r\n( \r\n\tSELECT COUNT_BIG(*) AS num_rows\r\n\tFROM cdm_ibm_mdcd_v993.dbo.measurement m\r\n\t\r\n\tWHERE measurement_concept_id =  2212241\r\n\tAND unit_concept_id = 8861\r\n\tAND value_as_number IS NOT NULL\r\n) denominator\r\n;","CHECK_NAME":"plausibleValueHigh","CHECK_LEVEL":"CONCEPT","CHECK_DESCRIPTION":"For the combination of CONCEPT_ID  2212241 (Calcium; total) and UNIT_CONCEPT_ID 8861 (milligram per milliliter), the number and percent of records that have a value higher than      13.0.","CDM_TABLE_NAME":"MEASUREMENT","CDM_FIELD_NAME":"MEASUREMENT_CONCEPT_ID","CONCEPT_ID":" 2212241","UNIT_CONCEPT_ID":"8861","SQL_FILE":"concept_plausible_value_high.sql","CATEGORY":"Plausibility","SUBCATEGORY":"Atemporal","CONTEXT":"Verification","checkId":1995,"FAILED":0,"THRESHOLD_VALUE":5,"_row":"19.14"},{"NUM_VIOLATED_ROWS":0,"PCT_VIOLATED_ROWS":0,"NUM_DENOMINATOR_ROWS":0,"EXECUTION_TIME":"0.546974 secs","QUERY_TEXT":"\r\n/*********\r\nCONCEPT LEVEL check:\r\nPLAUSIBLE_VALUE_HIGH - find any MEASUREMENT records that have VALUE_AS_NUMBER with non-null value > plausible high value\r\n\r\nParameters used in this template:\r\ncdmDatabaseSchema = cdm_ibm_mdcd_v993.dbo\r\nconceptId =  2212250\r\nunitConceptId = 8753\r\nplausibleValueHigh =      42.0\r\n\r\n**********/\r\n\r\n\r\nSELECT num_violated_rows, CASE WHEN denominator.num_rows = 0 THEN 0 ELSE 1.0*num_violated_rows/denominator.num_rows END  AS pct_violated_rows,\r\n  denominator.num_rows as num_denominator_rows\r\nFROM\r\n(\r\n\tSELECT COUNT_BIG(*) AS num_violated_rows\r\n\tFROM\r\n\t(\r\n\t\tSELECT m.* \r\n\t\tFROM cdm_ibm_mdcd_v993.dbo.measurement m\r\n\t\t\r\n\t\tWHERE m.measurement_concept_id =  2212250\r\n\t\tAND m.unit_concept_id = 8753\r\n\t\tAND m.value_as_number IS NOT NULL\r\n\t\tAND m.value_as_number >      42.0\r\n\t) violated_rows\r\n) violated_row_count,\r\n( \r\n\tSELECT COUNT_BIG(*) AS num_rows\r\n\tFROM cdm_ibm_mdcd_v993.dbo.measurement m\r\n\t\r\n\tWHERE measurement_concept_id =  2212250\r\n\tAND unit_concept_id = 8753\r\n\tAND value_as_number IS NOT NULL\r\n) denominator\r\n;","CHECK_NAME":"plausibleValueHigh","CHECK_LEVEL":"CONCEPT","CHECK_DESCRIPTION":"For the combination of CONCEPT_ID  2212250 (Carbon dioxide (bicarbonate)) and UNIT_CONCEPT_ID 8753 (millimole per liter), the number and percent of records that have a value higher than      42.0.","CDM_TABLE_NAME":"MEASUREMENT","CDM_FIELD_NAME":"MEASUREMENT_CONCEPT_ID","CONCEPT_ID":" 2212250","UNIT_CONCEPT_ID":"8753","SQL_FILE":"concept_plausible_value_high.sql","CATEGORY":"Plausibility","SUBCATEGORY":"Atemporal","CONTEXT":"Verification","checkId":1996,"FAILED":0,"THRESHOLD_VALUE":5,"_row":"19.15"},{"NUM_VIOLATED_ROWS":0,"PCT_VIOLATED_ROWS":0,"NUM_DENOMINATOR_ROWS":0,"EXECUTION_TIME":"0.529990 secs","QUERY_TEXT":"\r\n/*********\r\nCONCEPT LEVEL check:\r\nPLAUSIBLE_VALUE_HIGH - find any MEASUREMENT records that have VALUE_AS_NUMBER with non-null value > plausible high value\r\n\r\nParameters used in this template:\r\ncdmDatabaseSchema = cdm_ibm_mdcd_v993.dbo\r\nconceptId =  2212250\r\nunitConceptId = 9557\r\nplausibleValueHigh =      42.0\r\n\r\n**********/\r\n\r\n\r\nSELECT num_violated_rows, CASE WHEN denominator.num_rows = 0 THEN 0 ELSE 1.0*num_violated_rows/denominator.num_rows END  AS pct_violated_rows,\r\n  denominator.num_rows as num_denominator_rows\r\nFROM\r\n(\r\n\tSELECT COUNT_BIG(*) AS num_violated_rows\r\n\tFROM\r\n\t(\r\n\t\tSELECT m.* \r\n\t\tFROM cdm_ibm_mdcd_v993.dbo.measurement m\r\n\t\t\r\n\t\tWHERE m.measurement_concept_id =  2212250\r\n\t\tAND m.unit_concept_id = 9557\r\n\t\tAND m.value_as_number IS NOT NULL\r\n\t\tAND m.value_as_number >      42.0\r\n\t) violated_rows\r\n) violated_row_count,\r\n( \r\n\tSELECT COUNT_BIG(*) AS num_rows\r\n\tFROM cdm_ibm_mdcd_v993.dbo.measurement m\r\n\t\r\n\tWHERE measurement_concept_id =  2212250\r\n\tAND unit_concept_id = 9557\r\n\tAND value_as_number IS NOT NULL\r\n) denominator\r\n;","CHECK_NAME":"plausibleValueHigh","CHECK_LEVEL":"CONCEPT","CHECK_DESCRIPTION":"For the combination of CONCEPT_ID  2212250 (Carbon dioxide (bicarbonate)) and UNIT_CONCEPT_ID 9557 (milliequivalent per liter), the number and percent of records that have a value higher than      42.0.","CDM_TABLE_NAME":"MEASUREMENT","CDM_FIELD_NAME":"MEASUREMENT_CONCEPT_ID","CONCEPT_ID":" 2212250","UNIT_CONCEPT_ID":"9557","SQL_FILE":"concept_plausible_value_high.sql","CATEGORY":"Plausibility","SUBCATEGORY":"Atemporal","CONTEXT":"Verification","checkId":1997,"FAILED":0,"THRESHOLD_VALUE":5,"_row":"19.16"},{"NUM_VIOLATED_ROWS":0,"PCT_VIOLATED_ROWS":0,"NUM_DENOMINATOR_ROWS":0,"EXECUTION_TIME":"0.545995 secs","QUERY_TEXT":"\r\n/*********\r\nCONCEPT LEVEL check:\r\nPLAUSIBLE_VALUE_HIGH - find any MEASUREMENT records that have VALUE_AS_NUMBER with non-null value > plausible high value\r\n\r\nParameters used in this template:\r\ncdmDatabaseSchema = cdm_ibm_mdcd_v993.dbo\r\nconceptId =  2212263\r\nunitConceptId = 8753\r\nplausibleValueHigh =     147.0\r\n\r\n**********/\r\n\r\n\r\nSELECT num_violated_rows, CASE WHEN denominator.num_rows = 0 THEN 0 ELSE 1.0*num_violated_rows/denominator.num_rows END  AS pct_violated_rows,\r\n  denominator.num_rows as num_denominator_rows\r\nFROM\r\n(\r\n\tSELECT COUNT_BIG(*) AS num_violated_rows\r\n\tFROM\r\n\t(\r\n\t\tSELECT m.* \r\n\t\tFROM cdm_ibm_mdcd_v993.dbo.measurement m\r\n\t\t\r\n\t\tWHERE m.measurement_concept_id =  2212263\r\n\t\tAND m.unit_concept_id = 8753\r\n\t\tAND m.value_as_number IS NOT NULL\r\n\t\tAND m.value_as_number >     147.0\r\n\t) violated_rows\r\n) violated_row_count,\r\n( \r\n\tSELECT COUNT_BIG(*) AS num_rows\r\n\tFROM cdm_ibm_mdcd_v993.dbo.measurement m\r\n\t\r\n\tWHERE measurement_concept_id =  2212263\r\n\tAND unit_concept_id = 8753\r\n\tAND value_as_number IS NOT NULL\r\n) denominator\r\n;","CHECK_NAME":"plausibleValueHigh","CHECK_LEVEL":"CONCEPT","CHECK_DESCRIPTION":"For the combination of CONCEPT_ID  2212263 (Chloride; blood) and UNIT_CONCEPT_ID 8753 (millimole per liter), the number and percent of records that have a value higher than     147.0.","CDM_TABLE_NAME":"MEASUREMENT","CDM_FIELD_NAME":"MEASUREMENT_CONCEPT_ID","CONCEPT_ID":" 2212263","UNIT_CONCEPT_ID":"8753","SQL_FILE":"concept_plausible_value_high.sql","CATEGORY":"Plausibility","SUBCATEGORY":"Atemporal","CONTEXT":"Verification","checkId":1998,"FAILED":0,"THRESHOLD_VALUE":5,"_row":"19.17"},{"NUM_VIOLATED_ROWS":0,"PCT_VIOLATED_ROWS":0,"NUM_DENOMINATOR_ROWS":0,"EXECUTION_TIME":"0.510976 secs","QUERY_TEXT":"\r\n/*********\r\nCONCEPT LEVEL check:\r\nPLAUSIBLE_VALUE_HIGH - find any MEASUREMENT records that have VALUE_AS_NUMBER with non-null value > plausible high value\r\n\r\nParameters used in this template:\r\ncdmDatabaseSchema = cdm_ibm_mdcd_v993.dbo\r\nconceptId =  2212263\r\nunitConceptId = 8840\r\nplausibleValueHigh =      97.0\r\n\r\n**********/\r\n\r\n\r\nSELECT num_violated_rows, CASE WHEN denominator.num_rows = 0 THEN 0 ELSE 1.0*num_violated_rows/denominator.num_rows END  AS pct_violated_rows,\r\n  denominator.num_rows as num_denominator_rows\r\nFROM\r\n(\r\n\tSELECT COUNT_BIG(*) AS num_violated_rows\r\n\tFROM\r\n\t(\r\n\t\tSELECT m.* \r\n\t\tFROM cdm_ibm_mdcd_v993.dbo.measurement m\r\n\t\t\r\n\t\tWHERE m.measurement_concept_id =  2212263\r\n\t\tAND m.unit_concept_id = 8840\r\n\t\tAND m.value_as_number IS NOT NULL\r\n\t\tAND m.value_as_number >      97.0\r\n\t) violated_rows\r\n) violated_row_count,\r\n( \r\n\tSELECT COUNT_BIG(*) AS num_rows\r\n\tFROM cdm_ibm_mdcd_v993.dbo.measurement m\r\n\t\r\n\tWHERE measurement_concept_id =  2212263\r\n\tAND unit_concept_id = 8840\r\n\tAND value_as_number IS NOT NULL\r\n) denominator\r\n;","CHECK_NAME":"plausibleValueHigh","CHECK_LEVEL":"CONCEPT","CHECK_DESCRIPTION":"For the combination of CONCEPT_ID  2212263 (Chloride; blood) and UNIT_CONCEPT_ID 8840 (milligram per deciliter), the number and percent of records that have a value higher than      97.0.","CDM_TABLE_NAME":"MEASUREMENT","CDM_FIELD_NAME":"MEASUREMENT_CONCEPT_ID","CONCEPT_ID":" 2212263","UNIT_CONCEPT_ID":"8840","SQL_FILE":"concept_plausible_value_high.sql","CATEGORY":"Plausibility","SUBCATEGORY":"Atemporal","CONTEXT":"Verification","checkId":1999,"FAILED":0,"THRESHOLD_VALUE":5,"_row":"19.18"},{"NUM_VIOLATED_ROWS":0,"PCT_VIOLATED_ROWS":0,"NUM_DENOMINATOR_ROWS":0,"EXECUTION_TIME":"0.538995 secs","QUERY_TEXT":"\r\n/*********\r\nCONCEPT LEVEL check:\r\nPLAUSIBLE_VALUE_HIGH - find any MEASUREMENT records that have VALUE_AS_NUMBER with non-null value > plausible high value\r\n\r\nParameters used in this template:\r\ncdmDatabaseSchema = cdm_ibm_mdcd_v993.dbo\r\nconceptId =  2212263\r\nunitConceptId = 9557\r\nplausibleValueHigh =     111.0\r\n\r\n**********/\r\n\r\n\r\nSELECT num_violated_rows, CASE WHEN denominator.num_rows = 0 THEN 0 ELSE 1.0*num_violated_rows/denominator.num_rows END  AS pct_violated_rows,\r\n  denominator.num_rows as num_denominator_rows\r\nFROM\r\n(\r\n\tSELECT COUNT_BIG(*) AS num_violated_rows\r\n\tFROM\r\n\t(\r\n\t\tSELECT m.* \r\n\t\tFROM cdm_ibm_mdcd_v993.dbo.measurement m\r\n\t\t\r\n\t\tWHERE m.measurement_concept_id =  2212263\r\n\t\tAND m.unit_concept_id = 9557\r\n\t\tAND m.value_as_number IS NOT NULL\r\n\t\tAND m.value_as_number >     111.0\r\n\t) violated_rows\r\n) violated_row_count,\r\n( \r\n\tSELECT COUNT_BIG(*) AS num_rows\r\n\tFROM cdm_ibm_mdcd_v993.dbo.measurement m\r\n\t\r\n\tWHERE measurement_concept_id =  2212263\r\n\tAND unit_concept_id = 9557\r\n\tAND value_as_number IS NOT NULL\r\n) denominator\r\n;","CHECK_NAME":"plausibleValueHigh","CHECK_LEVEL":"CONCEPT","CHECK_DESCRIPTION":"For the combination of CONCEPT_ID  2212263 (Chloride; blood) and UNIT_CONCEPT_ID 9557 (milliequivalent per liter), the number and percent of records that have a value higher than     111.0.","CDM_TABLE_NAME":"MEASUREMENT","CDM_FIELD_NAME":"MEASUREMENT_CONCEPT_ID","CONCEPT_ID":" 2212263","UNIT_CONCEPT_ID":"9557","SQL_FILE":"concept_plausible_value_high.sql","CATEGORY":"Plausibility","SUBCATEGORY":"Atemporal","CONTEXT":"Verification","checkId":2000,"FAILED":0,"THRESHOLD_VALUE":5,"_row":"19.19"},{"NUM_VIOLATED_ROWS":0,"PCT_VIOLATED_ROWS":0,"NUM_DENOMINATOR_ROWS":0,"EXECUTION_TIME":"0.642977 secs","QUERY_TEXT":"\r\n/*********\r\nCONCEPT LEVEL check:\r\nPLAUSIBLE_VALUE_HIGH - find any MEASUREMENT records that have VALUE_AS_NUMBER with non-null value > plausible high value\r\n\r\nParameters used in this template:\r\ncdmDatabaseSchema = cdm_ibm_mdcd_v993.dbo\r\nconceptId =  2212285\r\nunitConceptId = 8840\r\nplausibleValueHigh =      20.0\r\n\r\n**********/\r\n\r\n\r\nSELECT num_violated_rows, CASE WHEN denominator.num_rows = 0 THEN 0 ELSE 1.0*num_violated_rows/denominator.num_rows END  AS pct_violated_rows,\r\n  denominator.num_rows as num_denominator_rows\r\nFROM\r\n(\r\n\tSELECT COUNT_BIG(*) AS num_violated_rows\r\n\tFROM\r\n\t(\r\n\t\tSELECT m.* \r\n\t\tFROM cdm_ibm_mdcd_v993.dbo.measurement m\r\n\t\t\r\n\t\tWHERE m.measurement_concept_id =  2212285\r\n\t\tAND m.unit_concept_id = 8840\r\n\t\tAND m.value_as_number IS NOT NULL\r\n\t\tAND m.value_as_number >      20.0\r\n\t) violated_rows\r\n) violated_row_count,\r\n( \r\n\tSELECT COUNT_BIG(*) AS num_rows\r\n\tFROM cdm_ibm_mdcd_v993.dbo.measurement m\r\n\t\r\n\tWHERE measurement_concept_id =  2212285\r\n\tAND unit_concept_id = 8840\r\n\tAND value_as_number IS NOT NULL\r\n) denominator\r\n;","CHECK_NAME":"plausibleValueHigh","CHECK_LEVEL":"CONCEPT","CHECK_DESCRIPTION":"For the combination of CONCEPT_ID  2212285 (Creatine) and UNIT_CONCEPT_ID 8840 (milligram per deciliter), the number and percent of records that have a value higher than      20.0.","CDM_TABLE_NAME":"MEASUREMENT","CDM_FIELD_NAME":"MEASUREMENT_CONCEPT_ID","CONCEPT_ID":" 2212285","UNIT_CONCEPT_ID":"8840","SQL_FILE":"concept_plausible_value_high.sql","CATEGORY":"Plausibility","SUBCATEGORY":"Atemporal","CONTEXT":"Verification","checkId":2001,"FAILED":0,"THRESHOLD_VALUE":5,"_row":"19.20"},{"NUM_VIOLATED_ROWS":0,"PCT_VIOLATED_ROWS":0,"NUM_DENOMINATOR_ROWS":0,"EXECUTION_TIME":"0.610989 secs","QUERY_TEXT":"\r\n/*********\r\nCONCEPT LEVEL check:\r\nPLAUSIBLE_VALUE_HIGH - find any MEASUREMENT records that have VALUE_AS_NUMBER with non-null value > plausible high value\r\n\r\nParameters used in this template:\r\ncdmDatabaseSchema = cdm_ibm_mdcd_v993.dbo\r\nconceptId =  2212290\r\nunitConceptId = 8713\r\nplausibleValueHigh =     242.0\r\n\r\n**********/\r\n\r\n\r\nSELECT num_violated_rows, CASE WHEN denominator.num_rows = 0 THEN 0 ELSE 1.0*num_violated_rows/denominator.num_rows END  AS pct_violated_rows,\r\n  denominator.num_rows as num_denominator_rows\r\nFROM\r\n(\r\n\tSELECT COUNT_BIG(*) AS num_violated_rows\r\n\tFROM\r\n\t(\r\n\t\tSELECT m.* \r\n\t\tFROM cdm_ibm_mdcd_v993.dbo.measurement m\r\n\t\t\r\n\t\tWHERE m.measurement_concept_id =  2212290\r\n\t\tAND m.unit_concept_id = 8713\r\n\t\tAND m.value_as_number IS NOT NULL\r\n\t\tAND m.value_as_number >     242.0\r\n\t) violated_rows\r\n) violated_row_count,\r\n( \r\n\tSELECT COUNT_BIG(*) AS num_rows\r\n\tFROM cdm_ibm_mdcd_v993.dbo.measurement m\r\n\t\r\n\tWHERE measurement_concept_id =  2212290\r\n\tAND unit_concept_id = 8713\r\n\tAND value_as_number IS NOT NULL\r\n) denominator\r\n;","CHECK_NAME":"plausibleValueHigh","CHECK_LEVEL":"CONCEPT","CHECK_DESCRIPTION":"For the combination of CONCEPT_ID  2212290 (Creatine kinase (CK), (CPK); total) and UNIT_CONCEPT_ID 8713 (gram per deciliter), the number and percent of records that have a value higher than     242.0.","CDM_TABLE_NAME":"MEASUREMENT","CDM_FIELD_NAME":"MEASUREMENT_CONCEPT_ID","CONCEPT_ID":" 2212290","UNIT_CONCEPT_ID":"8713","SQL_FILE":"concept_plausible_value_high.sql","CATEGORY":"Plausibility","SUBCATEGORY":"Atemporal","CONTEXT":"Verification","checkId":2002,"FAILED":0,"THRESHOLD_VALUE":5,"_row":"19.21"},{"NUM_VIOLATED_ROWS":0,"PCT_VIOLATED_ROWS":0,"NUM_DENOMINATOR_ROWS":0,"EXECUTION_TIME":"0.537976 secs","QUERY_TEXT":"\r\n/*********\r\nCONCEPT LEVEL check:\r\nPLAUSIBLE_VALUE_HIGH - find any MEASUREMENT records that have VALUE_AS_NUMBER with non-null value > plausible high value\r\n\r\nParameters used in this template:\r\ncdmDatabaseSchema = cdm_ibm_mdcd_v993.dbo\r\nconceptId =  2212290\r\nunitConceptId = 8753\r\nplausibleValueHigh =     242.0\r\n\r\n**********/\r\n\r\n\r\nSELECT num_violated_rows, CASE WHEN denominator.num_rows = 0 THEN 0 ELSE 1.0*num_violated_rows/denominator.num_rows END  AS pct_violated_rows,\r\n  denominator.num_rows as num_denominator_rows\r\nFROM\r\n(\r\n\tSELECT COUNT_BIG(*) AS num_violated_rows\r\n\tFROM\r\n\t(\r\n\t\tSELECT m.* \r\n\t\tFROM cdm_ibm_mdcd_v993.dbo.measurement m\r\n\t\t\r\n\t\tWHERE m.measurement_concept_id =  2212290\r\n\t\tAND m.unit_concept_id = 8753\r\n\t\tAND m.value_as_number IS NOT NULL\r\n\t\tAND m.value_as_number >     242.0\r\n\t) violated_rows\r\n) violated_row_count,\r\n( \r\n\tSELECT COUNT_BIG(*) AS num_rows\r\n\tFROM cdm_ibm_mdcd_v993.dbo.measurement m\r\n\t\r\n\tWHERE measurement_concept_id =  2212290\r\n\tAND unit_concept_id = 8753\r\n\tAND value_as_number IS NOT NULL\r\n) denominator\r\n;","CHECK_NAME":"plausibleValueHigh","CHECK_LEVEL":"CONCEPT","CHECK_DESCRIPTION":"For the combination of CONCEPT_ID  2212290 (Creatine kinase (CK), (CPK); total) and UNIT_CONCEPT_ID 8753 (millimole per liter), the number and percent of records that have a value higher than     242.0.","CDM_TABLE_NAME":"MEASUREMENT","CDM_FIELD_NAME":"MEASUREMENT_CONCEPT_ID","CONCEPT_ID":" 2212290","UNIT_CONCEPT_ID":"8753","SQL_FILE":"concept_plausible_value_high.sql","CATEGORY":"Plausibility","SUBCATEGORY":"Atemporal","CONTEXT":"Verification","checkId":2003,"FAILED":0,"THRESHOLD_VALUE":5,"_row":"19.22"},{"NUM_VIOLATED_ROWS":0,"PCT_VIOLATED_ROWS":0,"NUM_DENOMINATOR_ROWS":0,"EXECUTION_TIME":"0.487988 secs","QUERY_TEXT":"\r\n/*********\r\nCONCEPT LEVEL check:\r\nPLAUSIBLE_VALUE_HIGH - find any MEASUREMENT records that have VALUE_AS_NUMBER with non-null value > plausible high value\r\n\r\nParameters used in this template:\r\ncdmDatabaseSchema = cdm_ibm_mdcd_v993.dbo\r\nconceptId =  2212290\r\nunitConceptId = 8817\r\nplausibleValueHigh =    1000.0\r\n\r\n**********/\r\n\r\n\r\nSELECT num_violated_rows, CASE WHEN denominator.num_rows = 0 THEN 0 ELSE 1.0*num_violated_rows/denominator.num_rows END  AS pct_violated_rows,\r\n  denominator.num_rows as num_denominator_rows\r\nFROM\r\n(\r\n\tSELECT COUNT_BIG(*) AS num_violated_rows\r\n\tFROM\r\n\t(\r\n\t\tSELECT m.* \r\n\t\tFROM cdm_ibm_mdcd_v993.dbo.measurement m\r\n\t\t\r\n\t\tWHERE m.measurement_concept_id =  2212290\r\n\t\tAND m.unit_concept_id = 8817\r\n\t\tAND m.value_as_number IS NOT NULL\r\n\t\tAND m.value_as_number >    1000.0\r\n\t) violated_rows\r\n) violated_row_count,\r\n( \r\n\tSELECT COUNT_BIG(*) AS num_rows\r\n\tFROM cdm_ibm_mdcd_v993.dbo.measurement m\r\n\t\r\n\tWHERE measurement_concept_id =  2212290\r\n\tAND unit_concept_id = 8817\r\n\tAND value_as_number IS NOT NULL\r\n) denominator\r\n;","CHECK_NAME":"plausibleValueHigh","CHECK_LEVEL":"CONCEPT","CHECK_DESCRIPTION":"For the combination of CONCEPT_ID  2212290 (Creatine kinase (CK), (CPK); total) and UNIT_CONCEPT_ID 8817 (nanogram per deciliter), the number and percent of records that have a value higher than    1000.0.","CDM_TABLE_NAME":"MEASUREMENT","CDM_FIELD_NAME":"MEASUREMENT_CONCEPT_ID","CONCEPT_ID":" 2212290","UNIT_CONCEPT_ID":"8817","SQL_FILE":"concept_plausible_value_high.sql","CATEGORY":"Plausibility","SUBCATEGORY":"Atemporal","CONTEXT":"Verification","checkId":2004,"FAILED":0,"THRESHOLD_VALUE":5,"_row":"19.23"},{"NUM_VIOLATED_ROWS":0,"PCT_VIOLATED_ROWS":0,"NUM_DENOMINATOR_ROWS":0,"EXECUTION_TIME":"0.503976 secs","QUERY_TEXT":"\r\n/*********\r\nCONCEPT LEVEL check:\r\nPLAUSIBLE_VALUE_HIGH - find any MEASUREMENT records that have VALUE_AS_NUMBER with non-null value > plausible high value\r\n\r\nParameters used in this template:\r\ncdmDatabaseSchema = cdm_ibm_mdcd_v993.dbo\r\nconceptId =  2212290\r\nunitConceptId = 8837\r\nplausibleValueHigh =     915.0\r\n\r\n**********/\r\n\r\n\r\nSELECT num_violated_rows, CASE WHEN denominator.num_rows = 0 THEN 0 ELSE 1.0*num_violated_rows/denominator.num_rows END  AS pct_violated_rows,\r\n  denominator.num_rows as num_denominator_rows\r\nFROM\r\n(\r\n\tSELECT COUNT_BIG(*) AS num_violated_rows\r\n\tFROM\r\n\t(\r\n\t\tSELECT m.* \r\n\t\tFROM cdm_ibm_mdcd_v993.dbo.measurement m\r\n\t\t\r\n\t\tWHERE m.measurement_concept_id =  2212290\r\n\t\tAND m.unit_concept_id = 8837\r\n\t\tAND m.value_as_number IS NOT NULL\r\n\t\tAND m.value_as_number >     915.0\r\n\t) violated_rows\r\n) violated_row_count,\r\n( \r\n\tSELECT COUNT_BIG(*) AS num_rows\r\n\tFROM cdm_ibm_mdcd_v993.dbo.measurement m\r\n\t\r\n\tWHERE measurement_concept_id =  2212290\r\n\tAND unit_concept_id = 8837\r\n\tAND value_as_number IS NOT NULL\r\n) denominator\r\n;","CHECK_NAME":"plausibleValueHigh","CHECK_LEVEL":"CONCEPT","CHECK_DESCRIPTION":"For the combination of CONCEPT_ID  2212290 (Creatine kinase (CK), (CPK); total) and UNIT_CONCEPT_ID 8837 (microgram per deciliter), the number and percent of records that have a value higher than     915.0.","CDM_TABLE_NAME":"MEASUREMENT","CDM_FIELD_NAME":"MEASUREMENT_CONCEPT_ID","CONCEPT_ID":" 2212290","UNIT_CONCEPT_ID":"8837","SQL_FILE":"concept_plausible_value_high.sql","CATEGORY":"Plausibility","SUBCATEGORY":"Atemporal","CONTEXT":"Verification","checkId":2005,"FAILED":0,"THRESHOLD_VALUE":5,"_row":"19.24"},{"NUM_VIOLATED_ROWS":0,"PCT_VIOLATED_ROWS":0,"NUM_DENOMINATOR_ROWS":0,"EXECUTION_TIME":"0.582969 secs","QUERY_TEXT":"\r\n/*********\r\nCONCEPT LEVEL check:\r\nPLAUSIBLE_VALUE_HIGH - find any MEASUREMENT records that have VALUE_AS_NUMBER with non-null value > plausible high value\r\n\r\nParameters used in this template:\r\ncdmDatabaseSchema = cdm_ibm_mdcd_v993.dbo\r\nconceptId =  2212290\r\nunitConceptId = 8840\r\nplausibleValueHigh =    1000.0\r\n\r\n**********/\r\n\r\n\r\nSELECT num_violated_rows, CASE WHEN denominator.num_rows = 0 THEN 0 ELSE 1.0*num_violated_rows/denominator.num_rows END  AS pct_violated_rows,\r\n  denominator.num_rows as num_denominator_rows\r\nFROM\r\n(\r\n\tSELECT COUNT_BIG(*) AS num_violated_rows\r\n\tFROM\r\n\t(\r\n\t\tSELECT m.* \r\n\t\tFROM cdm_ibm_mdcd_v993.dbo.measurement m\r\n\t\t\r\n\t\tWHERE m.measurement_concept_id =  2212290\r\n\t\tAND m.unit_concept_id = 8840\r\n\t\tAND m.value_as_number IS NOT NULL\r\n\t\tAND m.value_as_number >    1000.0\r\n\t) violated_rows\r\n) violated_row_count,\r\n( \r\n\tSELECT COUNT_BIG(*) AS num_rows\r\n\tFROM cdm_ibm_mdcd_v993.dbo.measurement m\r\n\t\r\n\tWHERE measurement_concept_id =  2212290\r\n\tAND unit_concept_id = 8840\r\n\tAND value_as_number IS NOT NULL\r\n) denominator\r\n;","CHECK_NAME":"plausibleValueHigh","CHECK_LEVEL":"CONCEPT","CHECK_DESCRIPTION":"For the combination of CONCEPT_ID  2212290 (Creatine kinase (CK), (CPK); total) and UNIT_CONCEPT_ID 8840 (milligram per deciliter), the number and percent of records that have a value higher than    1000.0.","CDM_TABLE_NAME":"MEASUREMENT","CDM_FIELD_NAME":"MEASUREMENT_CONCEPT_ID","CONCEPT_ID":" 2212290","UNIT_CONCEPT_ID":"8840","SQL_FILE":"concept_plausible_value_high.sql","CATEGORY":"Plausibility","SUBCATEGORY":"Atemporal","CONTEXT":"Verification","checkId":2006,"FAILED":0,"THRESHOLD_VALUE":5,"_row":"19.25"},{"NUM_VIOLATED_ROWS":0,"PCT_VIOLATED_ROWS":0,"NUM_DENOMINATOR_ROWS":0,"EXECUTION_TIME":"0.538992 secs","QUERY_TEXT":"\r\n/*********\r\nCONCEPT LEVEL check:\r\nPLAUSIBLE_VALUE_HIGH - find any MEASUREMENT records that have VALUE_AS_NUMBER with non-null value > plausible high value\r\n\r\nParameters used in this template:\r\ncdmDatabaseSchema = cdm_ibm_mdcd_v993.dbo\r\nconceptId =  2212290\r\nunitConceptId = 8842\r\nplausibleValueHigh =    1000.0\r\n\r\n**********/\r\n\r\n\r\nSELECT num_violated_rows, CASE WHEN denominator.num_rows = 0 THEN 0 ELSE 1.0*num_violated_rows/denominator.num_rows END  AS pct_violated_rows,\r\n  denominator.num_rows as num_denominator_rows\r\nFROM\r\n(\r\n\tSELECT COUNT_BIG(*) AS num_violated_rows\r\n\tFROM\r\n\t(\r\n\t\tSELECT m.* \r\n\t\tFROM cdm_ibm_mdcd_v993.dbo.measurement m\r\n\t\t\r\n\t\tWHERE m.measurement_concept_id =  2212290\r\n\t\tAND m.unit_concept_id = 8842\r\n\t\tAND m.value_as_number IS NOT NULL\r\n\t\tAND m.value_as_number >    1000.0\r\n\t) violated_rows\r\n) violated_row_count,\r\n( \r\n\tSELECT COUNT_BIG(*) AS num_rows\r\n\tFROM cdm_ibm_mdcd_v993.dbo.measurement m\r\n\t\r\n\tWHERE measurement_concept_id =  2212290\r\n\tAND unit_concept_id = 8842\r\n\tAND value_as_number IS NOT NULL\r\n) denominator\r\n;","CHECK_NAME":"plausibleValueHigh","CHECK_LEVEL":"CONCEPT","CHECK_DESCRIPTION":"For the combination of CONCEPT_ID  2212290 (Creatine kinase (CK), (CPK); total) and UNIT_CONCEPT_ID 8842 (nanogram per milliliter), the number and percent of records that have a value higher than    1000.0.","CDM_TABLE_NAME":"MEASUREMENT","CDM_FIELD_NAME":"MEASUREMENT_CONCEPT_ID","CONCEPT_ID":" 2212290","UNIT_CONCEPT_ID":"8842","SQL_FILE":"concept_plausible_value_high.sql","CATEGORY":"Plausibility","SUBCATEGORY":"Atemporal","CONTEXT":"Verification","checkId":2007,"FAILED":0,"THRESHOLD_VALUE":5,"_row":"19.26"},{"NUM_VIOLATED_ROWS":0,"PCT_VIOLATED_ROWS":0,"NUM_DENOMINATOR_ROWS":0,"EXECUTION_TIME":"1.448940 secs","QUERY_TEXT":"\r\n/*********\r\nCONCEPT LEVEL check:\r\nPLAUSIBLE_VALUE_HIGH - find any MEASUREMENT records that have VALUE_AS_NUMBER with non-null value > plausible high value\r\n\r\nParameters used in this template:\r\ncdmDatabaseSchema = cdm_ibm_mdcd_v993.dbo\r\nconceptId =  2212290\r\nunitConceptId = 8848\r\nplausibleValueHigh =     242.0\r\n\r\n**********/\r\n\r\n\r\nSELECT num_violated_rows, CASE WHEN denominator.num_rows = 0 THEN 0 ELSE 1.0*num_violated_rows/denominator.num_rows END  AS pct_violated_rows,\r\n  denominator.num_rows as num_denominator_rows\r\nFROM\r\n(\r\n\tSELECT COUNT_BIG(*) AS num_violated_rows\r\n\tFROM\r\n\t(\r\n\t\tSELECT m.* \r\n\t\tFROM cdm_ibm_mdcd_v993.dbo.measurement m\r\n\t\t\r\n\t\tWHERE m.measurement_concept_id =  2212290\r\n\t\tAND m.unit_concept_id = 8848\r\n\t\tAND m.value_as_number IS NOT NULL\r\n\t\tAND m.value_as_number >     242.0\r\n\t) violated_rows\r\n) violated_row_count,\r\n( \r\n\tSELECT COUNT_BIG(*) AS num_rows\r\n\tFROM cdm_ibm_mdcd_v993.dbo.measurement m\r\n\t\r\n\tWHERE measurement_concept_id =  2212290\r\n\tAND unit_concept_id = 8848\r\n\tAND value_as_number IS NOT NULL\r\n) denominator\r\n;","CHECK_NAME":"plausibleValueHigh","CHECK_LEVEL":"CONCEPT","CHECK_DESCRIPTION":"For the combination of CONCEPT_ID  2212290 (Creatine kinase (CK), (CPK); total) and UNIT_CONCEPT_ID 8848 (thousand per microliter), the number and percent of records that have a value higher than     242.0.","CDM_TABLE_NAME":"MEASUREMENT","CDM_FIELD_NAME":"MEASUREMENT_CONCEPT_ID","CONCEPT_ID":" 2212290","UNIT_CONCEPT_ID":"8848","SQL_FILE":"concept_plausible_value_high.sql","CATEGORY":"Plausibility","SUBCATEGORY":"Atemporal","CONTEXT":"Verification","checkId":2008,"FAILED":0,"THRESHOLD_VALUE":5,"_row":"19.27"},{"NUM_VIOLATED_ROWS":0,"PCT_VIOLATED_ROWS":0,"NUM_DENOMINATOR_ROWS":0,"EXECUTION_TIME":"3.260922 secs","QUERY_TEXT":"\r\n/*********\r\nCONCEPT LEVEL check:\r\nPLAUSIBLE_VALUE_HIGH - find any MEASUREMENT records that have VALUE_AS_NUMBER with non-null value > plausible high value\r\n\r\nParameters used in this template:\r\ncdmDatabaseSchema = cdm_ibm_mdcd_v993.dbo\r\nconceptId =  2212290\r\nunitConceptId = 9557\r\nplausibleValueHigh =     242.0\r\n\r\n**********/\r\n\r\n\r\nSELECT num_violated_rows, CASE WHEN denominator.num_rows = 0 THEN 0 ELSE 1.0*num_violated_rows/denominator.num_rows END  AS pct_violated_rows,\r\n  denominator.num_rows as num_denominator_rows\r\nFROM\r\n(\r\n\tSELECT COUNT_BIG(*) AS num_violated_rows\r\n\tFROM\r\n\t(\r\n\t\tSELECT m.* \r\n\t\tFROM cdm_ibm_mdcd_v993.dbo.measurement m\r\n\t\t\r\n\t\tWHERE m.measurement_concept_id =  2212290\r\n\t\tAND m.unit_concept_id = 9557\r\n\t\tAND m.value_as_number IS NOT NULL\r\n\t\tAND m.value_as_number >     242.0\r\n\t) violated_rows\r\n) violated_row_count,\r\n( \r\n\tSELECT COUNT_BIG(*) AS num_rows\r\n\tFROM cdm_ibm_mdcd_v993.dbo.measurement m\r\n\t\r\n\tWHERE measurement_concept_id =  2212290\r\n\tAND unit_concept_id = 9557\r\n\tAND value_as_number IS NOT NULL\r\n) denominator\r\n;","CHECK_NAME":"plausibleValueHigh","CHECK_LEVEL":"CONCEPT","CHECK_DESCRIPTION":"For the combination of CONCEPT_ID  2212290 (Creatine kinase (CK), (CPK); total) and UNIT_CONCEPT_ID 9557 (milliequivalent per liter), the number and percent of records that have a value higher than     242.0.","CDM_TABLE_NAME":"MEASUREMENT","CDM_FIELD_NAME":"MEASUREMENT_CONCEPT_ID","CONCEPT_ID":" 2212290","UNIT_CONCEPT_ID":"9557","SQL_FILE":"concept_plausible_value_high.sql","CATEGORY":"Plausibility","SUBCATEGORY":"Atemporal","CONTEXT":"Verification","checkId":2009,"FAILED":0,"THRESHOLD_VALUE":5,"_row":"19.28"},{"NUM_VIOLATED_ROWS":0,"PCT_VIOLATED_ROWS":0,"NUM_DENOMINATOR_ROWS":0,"EXECUTION_TIME":"3.536912 secs","QUERY_TEXT":"\r\n/*********\r\nCONCEPT LEVEL check:\r\nPLAUSIBLE_VALUE_HIGH - find any MEASUREMENT records that have VALUE_AS_NUMBER with non-null value > plausible high value\r\n\r\nParameters used in this template:\r\ncdmDatabaseSchema = cdm_ibm_mdcd_v993.dbo\r\nconceptId =  2212333\r\nunitConceptId = 8554\r\nplausibleValueHigh =      40.0\r\n\r\n**********/\r\n\r\n\r\nSELECT num_violated_rows, CASE WHEN denominator.num_rows = 0 THEN 0 ELSE 1.0*num_violated_rows/denominator.num_rows END  AS pct_violated_rows,\r\n  denominator.num_rows as num_denominator_rows\r\nFROM\r\n(\r\n\tSELECT COUNT_BIG(*) AS num_violated_rows\r\n\tFROM\r\n\t(\r\n\t\tSELECT m.* \r\n\t\tFROM cdm_ibm_mdcd_v993.dbo.measurement m\r\n\t\t\r\n\t\tWHERE m.measurement_concept_id =  2212333\r\n\t\tAND m.unit_concept_id = 8554\r\n\t\tAND m.value_as_number IS NOT NULL\r\n\t\tAND m.value_as_number >      40.0\r\n\t) violated_rows\r\n) violated_row_count,\r\n( \r\n\tSELECT COUNT_BIG(*) AS num_rows\r\n\tFROM cdm_ibm_mdcd_v993.dbo.measurement m\r\n\t\r\n\tWHERE measurement_concept_id =  2212333\r\n\tAND unit_concept_id = 8554\r\n\tAND value_as_number IS NOT NULL\r\n) denominator\r\n;","CHECK_NAME":"plausibleValueHigh","CHECK_LEVEL":"CONCEPT","CHECK_DESCRIPTION":"For the combination of CONCEPT_ID  2212333 (Ferritin) and UNIT_CONCEPT_ID 8554 (percent), the number and percent of records that have a value higher than      40.0.","CDM_TABLE_NAME":"MEASUREMENT","CDM_FIELD_NAME":"MEASUREMENT_CONCEPT_ID","CONCEPT_ID":" 2212333","UNIT_CONCEPT_ID":"8554","SQL_FILE":"concept_plausible_value_high.sql","CATEGORY":"Plausibility","SUBCATEGORY":"Atemporal","CONTEXT":"Verification","checkId":2010,"FAILED":0,"THRESHOLD_VALUE":5,"_row":"19.29"},{"NUM_VIOLATED_ROWS":0,"PCT_VIOLATED_ROWS":0,"NUM_DENOMINATOR_ROWS":0,"EXECUTION_TIME":"3.105905 secs","QUERY_TEXT":"\r\n/*********\r\nCONCEPT LEVEL check:\r\nPLAUSIBLE_VALUE_HIGH - find any MEASUREMENT records that have VALUE_AS_NUMBER with non-null value > plausible high value\r\n\r\nParameters used in this template:\r\ncdmDatabaseSchema = cdm_ibm_mdcd_v993.dbo\r\nconceptId =  2212333\r\nunitConceptId = 8583\r\nplausibleValueHigh =     100.0\r\n\r\n**********/\r\n\r\n\r\nSELECT num_violated_rows, CASE WHEN denominator.num_rows = 0 THEN 0 ELSE 1.0*num_violated_rows/denominator.num_rows END  AS pct_violated_rows,\r\n  denominator.num_rows as num_denominator_rows\r\nFROM\r\n(\r\n\tSELECT COUNT_BIG(*) AS num_violated_rows\r\n\tFROM\r\n\t(\r\n\t\tSELECT m.* \r\n\t\tFROM cdm_ibm_mdcd_v993.dbo.measurement m\r\n\t\t\r\n\t\tWHERE m.measurement_concept_id =  2212333\r\n\t\tAND m.unit_concept_id = 8583\r\n\t\tAND m.value_as_number IS NOT NULL\r\n\t\tAND m.value_as_number >     100.0\r\n\t) violated_rows\r\n) violated_row_count,\r\n( \r\n\tSELECT COUNT_BIG(*) AS num_rows\r\n\tFROM cdm_ibm_mdcd_v993.dbo.measurement m\r\n\t\r\n\tWHERE measurement_concept_id =  2212333\r\n\tAND unit_concept_id = 8583\r\n\tAND value_as_number IS NOT NULL\r\n) denominator\r\n;","CHECK_NAME":"plausibleValueHigh","CHECK_LEVEL":"CONCEPT","CHECK_DESCRIPTION":"For the combination of CONCEPT_ID  2212333 (Ferritin) and UNIT_CONCEPT_ID 8583 (femtoliter), the number and percent of records that have a value higher than     100.0.","CDM_TABLE_NAME":"MEASUREMENT","CDM_FIELD_NAME":"MEASUREMENT_CONCEPT_ID","CONCEPT_ID":" 2212333","UNIT_CONCEPT_ID":"8583","SQL_FILE":"concept_plausible_value_high.sql","CATEGORY":"Plausibility","SUBCATEGORY":"Atemporal","CONTEXT":"Verification","checkId":2011,"FAILED":0,"THRESHOLD_VALUE":5,"_row":"19.30"},{"NUM_VIOLATED_ROWS":0,"PCT_VIOLATED_ROWS":0,"NUM_DENOMINATOR_ROWS":0,"EXECUTION_TIME":"6.802829 secs","QUERY_TEXT":"\r\n/*********\r\nCONCEPT LEVEL check:\r\nPLAUSIBLE_VALUE_HIGH - find any MEASUREMENT records that have VALUE_AS_NUMBER with non-null value > plausible high value\r\n\r\nParameters used in this template:\r\ncdmDatabaseSchema = cdm_ibm_mdcd_v993.dbo\r\nconceptId =  2212333\r\nunitConceptId = 8713\r\nplausibleValueHigh =      32.0\r\n\r\n**********/\r\n\r\n\r\nSELECT num_violated_rows, CASE WHEN denominator.num_rows = 0 THEN 0 ELSE 1.0*num_violated_rows/denominator.num_rows END  AS pct_violated_rows,\r\n  denominator.num_rows as num_denominator_rows\r\nFROM\r\n(\r\n\tSELECT COUNT_BIG(*) AS num_violated_rows\r\n\tFROM\r\n\t(\r\n\t\tSELECT m.* \r\n\t\tFROM cdm_ibm_mdcd_v993.dbo.measurement m\r\n\t\t\r\n\t\tWHERE m.measurement_concept_id =  2212333\r\n\t\tAND m.unit_concept_id = 8713\r\n\t\tAND m.value_as_number IS NOT NULL\r\n\t\tAND m.value_as_number >      32.0\r\n\t) violated_rows\r\n) violated_row_count,\r\n( \r\n\tSELECT COUNT_BIG(*) AS num_rows\r\n\tFROM cdm_ibm_mdcd_v993.dbo.measurement m\r\n\t\r\n\tWHERE measurement_concept_id =  2212333\r\n\tAND unit_concept_id = 8713\r\n\tAND value_as_number IS NOT NULL\r\n) denominator\r\n;","CHECK_NAME":"plausibleValueHigh","CHECK_LEVEL":"CONCEPT","CHECK_DESCRIPTION":"For the combination of CONCEPT_ID  2212333 (Ferritin) and UNIT_CONCEPT_ID 8713 (gram per deciliter), the number and percent of records that have a value higher than      32.0.","CDM_TABLE_NAME":"MEASUREMENT","CDM_FIELD_NAME":"MEASUREMENT_CONCEPT_ID","CONCEPT_ID":" 2212333","UNIT_CONCEPT_ID":"8713","SQL_FILE":"concept_plausible_value_high.sql","CATEGORY":"Plausibility","SUBCATEGORY":"Atemporal","CONTEXT":"Verification","checkId":2012,"FAILED":0,"THRESHOLD_VALUE":5,"_row":"19.31"},{"NUM_VIOLATED_ROWS":0,"PCT_VIOLATED_ROWS":0,"NUM_DENOMINATOR_ROWS":0,"EXECUTION_TIME":"6.403826 secs","QUERY_TEXT":"\r\n/*********\r\nCONCEPT LEVEL check:\r\nPLAUSIBLE_VALUE_HIGH - find any MEASUREMENT records that have VALUE_AS_NUMBER with non-null value > plausible high value\r\n\r\nParameters used in this template:\r\ncdmDatabaseSchema = cdm_ibm_mdcd_v993.dbo\r\nconceptId =  2212333\r\nunitConceptId = 8840\r\nplausibleValueHigh =     150.0\r\n\r\n**********/\r\n\r\n\r\nSELECT num_violated_rows, CASE WHEN denominator.num_rows = 0 THEN 0 ELSE 1.0*num_violated_rows/denominator.num_rows END  AS pct_violated_rows,\r\n  denominator.num_rows as num_denominator_rows\r\nFROM\r\n(\r\n\tSELECT COUNT_BIG(*) AS num_violated_rows\r\n\tFROM\r\n\t(\r\n\t\tSELECT m.* \r\n\t\tFROM cdm_ibm_mdcd_v993.dbo.measurement m\r\n\t\t\r\n\t\tWHERE m.measurement_concept_id =  2212333\r\n\t\tAND m.unit_concept_id = 8840\r\n\t\tAND m.value_as_number IS NOT NULL\r\n\t\tAND m.value_as_number >     150.0\r\n\t) violated_rows\r\n) violated_row_count,\r\n( \r\n\tSELECT COUNT_BIG(*) AS num_rows\r\n\tFROM cdm_ibm_mdcd_v993.dbo.measurement m\r\n\t\r\n\tWHERE measurement_concept_id =  2212333\r\n\tAND unit_concept_id = 8840\r\n\tAND value_as_number IS NOT NULL\r\n) denominator\r\n;","CHECK_NAME":"plausibleValueHigh","CHECK_LEVEL":"CONCEPT","CHECK_DESCRIPTION":"For the combination of CONCEPT_ID  2212333 (Ferritin) and UNIT_CONCEPT_ID 8840 (milligram per deciliter), the number and percent of records that have a value higher than     150.0.","CDM_TABLE_NAME":"MEASUREMENT","CDM_FIELD_NAME":"MEASUREMENT_CONCEPT_ID","CONCEPT_ID":" 2212333","UNIT_CONCEPT_ID":"8840","SQL_FILE":"concept_plausible_value_high.sql","CATEGORY":"Plausibility","SUBCATEGORY":"Atemporal","CONTEXT":"Verification","checkId":2013,"FAILED":0,"THRESHOLD_VALUE":5,"_row":"19.32"},{"NUM_VIOLATED_ROWS":0,"PCT_VIOLATED_ROWS":0,"NUM_DENOMINATOR_ROWS":0,"EXECUTION_TIME":"1.648957 secs","QUERY_TEXT":"\r\n/*********\r\nCONCEPT LEVEL check:\r\nPLAUSIBLE_VALUE_HIGH - find any MEASUREMENT records that have VALUE_AS_NUMBER with non-null value > plausible high value\r\n\r\nParameters used in this template:\r\ncdmDatabaseSchema = cdm_ibm_mdcd_v993.dbo\r\nconceptId =  2212333\r\nunitConceptId = 8842\r\nplausibleValueHigh =     700.0\r\n\r\n**********/\r\n\r\n\r\nSELECT num_violated_rows, CASE WHEN denominator.num_rows = 0 THEN 0 ELSE 1.0*num_violated_rows/denominator.num_rows END  AS pct_violated_rows,\r\n  denominator.num_rows as num_denominator_rows\r\nFROM\r\n(\r\n\tSELECT COUNT_BIG(*) AS num_violated_rows\r\n\tFROM\r\n\t(\r\n\t\tSELECT m.* \r\n\t\tFROM cdm_ibm_mdcd_v993.dbo.measurement m\r\n\t\t\r\n\t\tWHERE m.measurement_concept_id =  2212333\r\n\t\tAND m.unit_concept_id = 8842\r\n\t\tAND m.value_as_number IS NOT NULL\r\n\t\tAND m.value_as_number >     700.0\r\n\t) violated_rows\r\n) violated_row_count,\r\n( \r\n\tSELECT COUNT_BIG(*) AS num_rows\r\n\tFROM cdm_ibm_mdcd_v993.dbo.measurement m\r\n\t\r\n\tWHERE measurement_concept_id =  2212333\r\n\tAND unit_concept_id = 8842\r\n\tAND value_as_number IS NOT NULL\r\n) denominator\r\n;","CHECK_NAME":"plausibleValueHigh","CHECK_LEVEL":"CONCEPT","CHECK_DESCRIPTION":"For the combination of CONCEPT_ID  2212333 (Ferritin) and UNIT_CONCEPT_ID 8842 (nanogram per milliliter), the number and percent of records that have a value higher than     700.0.","CDM_TABLE_NAME":"MEASUREMENT","CDM_FIELD_NAME":"MEASUREMENT_CONCEPT_ID","CONCEPT_ID":" 2212333","UNIT_CONCEPT_ID":"8842","SQL_FILE":"concept_plausible_value_high.sql","CATEGORY":"Plausibility","SUBCATEGORY":"Atemporal","CONTEXT":"Verification","checkId":2014,"FAILED":0,"THRESHOLD_VALUE":5,"_row":"19.33"},{"NUM_VIOLATED_ROWS":0,"PCT_VIOLATED_ROWS":0,"NUM_DENOMINATOR_ROWS":0,"EXECUTION_TIME":"0.772988 secs","QUERY_TEXT":"\r\n/*********\r\nCONCEPT LEVEL check:\r\nPLAUSIBLE_VALUE_HIGH - find any MEASUREMENT records that have VALUE_AS_NUMBER with non-null value > plausible high value\r\n\r\nParameters used in this template:\r\ncdmDatabaseSchema = cdm_ibm_mdcd_v993.dbo\r\nconceptId =  2212333\r\nunitConceptId = 8848\r\nplausibleValueHigh =      70.0\r\n\r\n**********/\r\n\r\n\r\nSELECT num_violated_rows, CASE WHEN denominator.num_rows = 0 THEN 0 ELSE 1.0*num_violated_rows/denominator.num_rows END  AS pct_violated_rows,\r\n  denominator.num_rows as num_denominator_rows\r\nFROM\r\n(\r\n\tSELECT COUNT_BIG(*) AS num_violated_rows\r\n\tFROM\r\n\t(\r\n\t\tSELECT m.* \r\n\t\tFROM cdm_ibm_mdcd_v993.dbo.measurement m\r\n\t\t\r\n\t\tWHERE m.measurement_concept_id =  2212333\r\n\t\tAND m.unit_concept_id = 8848\r\n\t\tAND m.value_as_number IS NOT NULL\r\n\t\tAND m.value_as_number >      70.0\r\n\t) violated_rows\r\n) violated_row_count,\r\n( \r\n\tSELECT COUNT_BIG(*) AS num_rows\r\n\tFROM cdm_ibm_mdcd_v993.dbo.measurement m\r\n\t\r\n\tWHERE measurement_concept_id =  2212333\r\n\tAND unit_concept_id = 8848\r\n\tAND value_as_number IS NOT NULL\r\n) denominator\r\n;","CHECK_NAME":"plausibleValueHigh","CHECK_LEVEL":"CONCEPT","CHECK_DESCRIPTION":"For the combination of CONCEPT_ID  2212333 (Ferritin) and UNIT_CONCEPT_ID 8848 (thousand per microliter), the number and percent of records that have a value higher than      70.0.","CDM_TABLE_NAME":"MEASUREMENT","CDM_FIELD_NAME":"MEASUREMENT_CONCEPT_ID","CONCEPT_ID":" 2212333","UNIT_CONCEPT_ID":"8848","SQL_FILE":"concept_plausible_value_high.sql","CATEGORY":"Plausibility","SUBCATEGORY":"Atemporal","CONTEXT":"Verification","checkId":2015,"FAILED":0,"THRESHOLD_VALUE":5,"_row":"19.34"},{"NUM_VIOLATED_ROWS":0,"PCT_VIOLATED_ROWS":0,"NUM_DENOMINATOR_ROWS":0,"EXECUTION_TIME":"5.817848 secs","QUERY_TEXT":"\r\n/*********\r\nCONCEPT LEVEL check:\r\nPLAUSIBLE_VALUE_HIGH - find any MEASUREMENT records that have VALUE_AS_NUMBER with non-null value > plausible high value\r\n\r\nParameters used in this template:\r\ncdmDatabaseSchema = cdm_ibm_mdcd_v993.dbo\r\nconceptId =  2212392\r\nunitConceptId = 8554\r\nplausibleValueHigh =      20.0\r\n\r\n**********/\r\n\r\n\r\nSELECT num_violated_rows, CASE WHEN denominator.num_rows = 0 THEN 0 ELSE 1.0*num_violated_rows/denominator.num_rows END  AS pct_violated_rows,\r\n  denominator.num_rows as num_denominator_rows\r\nFROM\r\n(\r\n\tSELECT COUNT_BIG(*) AS num_violated_rows\r\n\tFROM\r\n\t(\r\n\t\tSELECT m.* \r\n\t\tFROM cdm_ibm_mdcd_v993.dbo.measurement m\r\n\t\t\r\n\t\tWHERE m.measurement_concept_id =  2212392\r\n\t\tAND m.unit_concept_id = 8554\r\n\t\tAND m.value_as_number IS NOT NULL\r\n\t\tAND m.value_as_number >      20.0\r\n\t) violated_rows\r\n) violated_row_count,\r\n( \r\n\tSELECT COUNT_BIG(*) AS num_rows\r\n\tFROM cdm_ibm_mdcd_v993.dbo.measurement m\r\n\t\r\n\tWHERE measurement_concept_id =  2212392\r\n\tAND unit_concept_id = 8554\r\n\tAND value_as_number IS NOT NULL\r\n) denominator\r\n;","CHECK_NAME":"plausibleValueHigh","CHECK_LEVEL":"CONCEPT","CHECK_DESCRIPTION":"For the combination of CONCEPT_ID  2212392 (Hemoglobin; glycosylated (A1C)) and UNIT_CONCEPT_ID 8554 (percent), the number and percent of records that have a value higher than      20.0.","CDM_TABLE_NAME":"MEASUREMENT","CDM_FIELD_NAME":"MEASUREMENT_CONCEPT_ID","CONCEPT_ID":" 2212392","UNIT_CONCEPT_ID":"8554","SQL_FILE":"concept_plausible_value_high.sql","CATEGORY":"Plausibility","SUBCATEGORY":"Atemporal","CONTEXT":"Verification","checkId":2016,"FAILED":0,"THRESHOLD_VALUE":5,"_row":"19.35"},{"NUM_VIOLATED_ROWS":0,"PCT_VIOLATED_ROWS":0,"NUM_DENOMINATOR_ROWS":0,"EXECUTION_TIME":"0.630975 secs","QUERY_TEXT":"\r\n/*********\r\nCONCEPT LEVEL check:\r\nPLAUSIBLE_VALUE_HIGH - find any MEASUREMENT records that have VALUE_AS_NUMBER with non-null value > plausible high value\r\n\r\nParameters used in this template:\r\ncdmDatabaseSchema = cdm_ibm_mdcd_v993.dbo\r\nconceptId =  2212392\r\nunitConceptId = 8564\r\nplausibleValueHigh =      36.0\r\n\r\n**********/\r\n\r\n\r\nSELECT num_violated_rows, CASE WHEN denominator.num_rows = 0 THEN 0 ELSE 1.0*num_violated_rows/denominator.num_rows END  AS pct_violated_rows,\r\n  denominator.num_rows as num_denominator_rows\r\nFROM\r\n(\r\n\tSELECT COUNT_BIG(*) AS num_violated_rows\r\n\tFROM\r\n\t(\r\n\t\tSELECT m.* \r\n\t\tFROM cdm_ibm_mdcd_v993.dbo.measurement m\r\n\t\t\r\n\t\tWHERE m.measurement_concept_id =  2212392\r\n\t\tAND m.unit_concept_id = 8564\r\n\t\tAND m.value_as_number IS NOT NULL\r\n\t\tAND m.value_as_number >      36.0\r\n\t) violated_rows\r\n) violated_row_count,\r\n( \r\n\tSELECT COUNT_BIG(*) AS num_rows\r\n\tFROM cdm_ibm_mdcd_v993.dbo.measurement m\r\n\t\r\n\tWHERE measurement_concept_id =  2212392\r\n\tAND unit_concept_id = 8564\r\n\tAND value_as_number IS NOT NULL\r\n) denominator\r\n;","CHECK_NAME":"plausibleValueHigh","CHECK_LEVEL":"CONCEPT","CHECK_DESCRIPTION":"For the combination of CONCEPT_ID  2212392 (Hemoglobin; glycosylated (A1C)) and UNIT_CONCEPT_ID 8564 (picogram), the number and percent of records that have a value higher than      36.0.","CDM_TABLE_NAME":"MEASUREMENT","CDM_FIELD_NAME":"MEASUREMENT_CONCEPT_ID","CONCEPT_ID":" 2212392","UNIT_CONCEPT_ID":"8564","SQL_FILE":"concept_plausible_value_high.sql","CATEGORY":"Plausibility","SUBCATEGORY":"Atemporal","CONTEXT":"Verification","checkId":2017,"FAILED":0,"THRESHOLD_VALUE":5,"_row":"19.36"},{"NUM_VIOLATED_ROWS":0,"PCT_VIOLATED_ROWS":0,"NUM_DENOMINATOR_ROWS":0,"EXECUTION_TIME":"0.818972 secs","QUERY_TEXT":"\r\n/*********\r\nCONCEPT LEVEL check:\r\nPLAUSIBLE_VALUE_HIGH - find any MEASUREMENT records that have VALUE_AS_NUMBER with non-null value > plausible high value\r\n\r\nParameters used in this template:\r\ncdmDatabaseSchema = cdm_ibm_mdcd_v993.dbo\r\nconceptId =  2212392\r\nunitConceptId = 8736\r\nplausibleValueHigh =    3000.0\r\n\r\n**********/\r\n\r\n\r\nSELECT num_violated_rows, CASE WHEN denominator.num_rows = 0 THEN 0 ELSE 1.0*num_violated_rows/denominator.num_rows END  AS pct_violated_rows,\r\n  denominator.num_rows as num_denominator_rows\r\nFROM\r\n(\r\n\tSELECT COUNT_BIG(*) AS num_violated_rows\r\n\tFROM\r\n\t(\r\n\t\tSELECT m.* \r\n\t\tFROM cdm_ibm_mdcd_v993.dbo.measurement m\r\n\t\t\r\n\t\tWHERE m.measurement_concept_id =  2212392\r\n\t\tAND m.unit_concept_id = 8736\r\n\t\tAND m.value_as_number IS NOT NULL\r\n\t\tAND m.value_as_number >    3000.0\r\n\t) violated_rows\r\n) violated_row_count,\r\n( \r\n\tSELECT COUNT_BIG(*) AS num_rows\r\n\tFROM cdm_ibm_mdcd_v993.dbo.measurement m\r\n\t\r\n\tWHERE measurement_concept_id =  2212392\r\n\tAND unit_concept_id = 8736\r\n\tAND value_as_number IS NOT NULL\r\n) denominator\r\n;","CHECK_NAME":"plausibleValueHigh","CHECK_LEVEL":"CONCEPT","CHECK_DESCRIPTION":"For the combination of CONCEPT_ID  2212392 (Hemoglobin; glycosylated (A1C)) and UNIT_CONCEPT_ID 8736 (nanomole per liter), the number and percent of records that have a value higher than    3000.0.","CDM_TABLE_NAME":"MEASUREMENT","CDM_FIELD_NAME":"MEASUREMENT_CONCEPT_ID","CONCEPT_ID":" 2212392","UNIT_CONCEPT_ID":"8736","SQL_FILE":"concept_plausible_value_high.sql","CATEGORY":"Plausibility","SUBCATEGORY":"Atemporal","CONTEXT":"Verification","checkId":2018,"FAILED":0,"THRESHOLD_VALUE":5,"_row":"19.37"},{"NUM_VIOLATED_ROWS":0,"PCT_VIOLATED_ROWS":0,"NUM_DENOMINATOR_ROWS":0,"EXECUTION_TIME":"0.634993 secs","QUERY_TEXT":"\r\n/*********\r\nCONCEPT LEVEL check:\r\nPLAUSIBLE_VALUE_HIGH - find any MEASUREMENT records that have VALUE_AS_NUMBER with non-null value > plausible high value\r\n\r\nParameters used in this template:\r\ncdmDatabaseSchema = cdm_ibm_mdcd_v993.dbo\r\nconceptId =  2212392\r\nunitConceptId = 8840\r\nplausibleValueHigh =     300.0\r\n\r\n**********/\r\n\r\n\r\nSELECT num_violated_rows, CASE WHEN denominator.num_rows = 0 THEN 0 ELSE 1.0*num_violated_rows/denominator.num_rows END  AS pct_violated_rows,\r\n  denominator.num_rows as num_denominator_rows\r\nFROM\r\n(\r\n\tSELECT COUNT_BIG(*) AS num_violated_rows\r\n\tFROM\r\n\t(\r\n\t\tSELECT m.* \r\n\t\tFROM cdm_ibm_mdcd_v993.dbo.measurement m\r\n\t\t\r\n\t\tWHERE m.measurement_concept_id =  2212392\r\n\t\tAND m.unit_concept_id = 8840\r\n\t\tAND m.value_as_number IS NOT NULL\r\n\t\tAND m.value_as_number >     300.0\r\n\t) violated_rows\r\n) violated_row_count,\r\n( \r\n\tSELECT COUNT_BIG(*) AS num_rows\r\n\tFROM cdm_ibm_mdcd_v993.dbo.measurement m\r\n\t\r\n\tWHERE measurement_concept_id =  2212392\r\n\tAND unit_concept_id = 8840\r\n\tAND value_as_number IS NOT NULL\r\n) denominator\r\n;","CHECK_NAME":"plausibleValueHigh","CHECK_LEVEL":"CONCEPT","CHECK_DESCRIPTION":"For the combination of CONCEPT_ID  2212392 (Hemoglobin; glycosylated (A1C)) and UNIT_CONCEPT_ID 8840 (milligram per deciliter), the number and percent of records that have a value higher than     300.0.","CDM_TABLE_NAME":"MEASUREMENT","CDM_FIELD_NAME":"MEASUREMENT_CONCEPT_ID","CONCEPT_ID":" 2212392","UNIT_CONCEPT_ID":"8840","SQL_FILE":"concept_plausible_value_high.sql","CATEGORY":"Plausibility","SUBCATEGORY":"Atemporal","CONTEXT":"Verification","checkId":2019,"FAILED":0,"THRESHOLD_VALUE":5,"_row":"19.38"},{"NUM_VIOLATED_ROWS":0,"PCT_VIOLATED_ROWS":0,"NUM_DENOMINATOR_ROWS":0,"EXECUTION_TIME":"0.861966 secs","QUERY_TEXT":"\r\n/*********\r\nCONCEPT LEVEL check:\r\nPLAUSIBLE_VALUE_HIGH - find any MEASUREMENT records that have VALUE_AS_NUMBER with non-null value > plausible high value\r\n\r\nParameters used in this template:\r\ncdmDatabaseSchema = cdm_ibm_mdcd_v993.dbo\r\nconceptId =  2212392\r\nunitConceptId = 8845\r\nplausibleValueHigh =     200.0\r\n\r\n**********/\r\n\r\n\r\nSELECT num_violated_rows, CASE WHEN denominator.num_rows = 0 THEN 0 ELSE 1.0*num_violated_rows/denominator.num_rows END  AS pct_violated_rows,\r\n  denominator.num_rows as num_denominator_rows\r\nFROM\r\n(\r\n\tSELECT COUNT_BIG(*) AS num_violated_rows\r\n\tFROM\r\n\t(\r\n\t\tSELECT m.* \r\n\t\tFROM cdm_ibm_mdcd_v993.dbo.measurement m\r\n\t\t\r\n\t\tWHERE m.measurement_concept_id =  2212392\r\n\t\tAND m.unit_concept_id = 8845\r\n\t\tAND m.value_as_number IS NOT NULL\r\n\t\tAND m.value_as_number >     200.0\r\n\t) violated_rows\r\n) violated_row_count,\r\n( \r\n\tSELECT COUNT_BIG(*) AS num_rows\r\n\tFROM cdm_ibm_mdcd_v993.dbo.measurement m\r\n\t\r\n\tWHERE measurement_concept_id =  2212392\r\n\tAND unit_concept_id = 8845\r\n\tAND value_as_number IS NOT NULL\r\n) denominator\r\n;","CHECK_NAME":"plausibleValueHigh","CHECK_LEVEL":"CONCEPT","CHECK_DESCRIPTION":"For the combination of CONCEPT_ID  2212392 (Hemoglobin; glycosylated (A1C)) and UNIT_CONCEPT_ID 8845 (picogram per milliliter), the number and percent of records that have a value higher than     200.0.","CDM_TABLE_NAME":"MEASUREMENT","CDM_FIELD_NAME":"MEASUREMENT_CONCEPT_ID","CONCEPT_ID":" 2212392","UNIT_CONCEPT_ID":"8845","SQL_FILE":"concept_plausible_value_high.sql","CATEGORY":"Plausibility","SUBCATEGORY":"Atemporal","CONTEXT":"Verification","checkId":2020,"FAILED":0,"THRESHOLD_VALUE":5,"_row":"19.39"},{"NUM_VIOLATED_ROWS":0,"PCT_VIOLATED_ROWS":0,"NUM_DENOMINATOR_ROWS":0,"EXECUTION_TIME":"0.632976 secs","QUERY_TEXT":"\r\n/*********\r\nCONCEPT LEVEL check:\r\nPLAUSIBLE_VALUE_HIGH - find any MEASUREMENT records that have VALUE_AS_NUMBER with non-null value > plausible high value\r\n\r\nParameters used in this template:\r\ncdmDatabaseSchema = cdm_ibm_mdcd_v993.dbo\r\nconceptId =  2212421\r\nunitConceptId = 8554\r\nplausibleValueHigh =     100.0\r\n\r\n**********/\r\n\r\n\r\nSELECT num_violated_rows, CASE WHEN denominator.num_rows = 0 THEN 0 ELSE 1.0*num_violated_rows/denominator.num_rows END  AS pct_violated_rows,\r\n  denominator.num_rows as num_denominator_rows\r\nFROM\r\n(\r\n\tSELECT COUNT_BIG(*) AS num_violated_rows\r\n\tFROM\r\n\t(\r\n\t\tSELECT m.* \r\n\t\tFROM cdm_ibm_mdcd_v993.dbo.measurement m\r\n\t\t\r\n\t\tWHERE m.measurement_concept_id =  2212421\r\n\t\tAND m.unit_concept_id = 8554\r\n\t\tAND m.value_as_number IS NOT NULL\r\n\t\tAND m.value_as_number >     100.0\r\n\t) violated_rows\r\n) violated_row_count,\r\n( \r\n\tSELECT COUNT_BIG(*) AS num_rows\r\n\tFROM cdm_ibm_mdcd_v993.dbo.measurement m\r\n\t\r\n\tWHERE measurement_concept_id =  2212421\r\n\tAND unit_concept_id = 8554\r\n\tAND value_as_number IS NOT NULL\r\n) denominator\r\n;","CHECK_NAME":"plausibleValueHigh","CHECK_LEVEL":"CONCEPT","CHECK_DESCRIPTION":"For the combination of CONCEPT_ID  2212421 (Iron) and UNIT_CONCEPT_ID 8554 (percent), the number and percent of records that have a value higher than     100.0.","CDM_TABLE_NAME":"MEASUREMENT","CDM_FIELD_NAME":"MEASUREMENT_CONCEPT_ID","CONCEPT_ID":" 2212421","UNIT_CONCEPT_ID":"8554","SQL_FILE":"concept_plausible_value_high.sql","CATEGORY":"Plausibility","SUBCATEGORY":"Atemporal","CONTEXT":"Verification","checkId":2021,"FAILED":0,"THRESHOLD_VALUE":5,"_row":"19.40"},{"NUM_VIOLATED_ROWS":0,"PCT_VIOLATED_ROWS":0,"NUM_DENOMINATOR_ROWS":0,"EXECUTION_TIME":"0.519988 secs","QUERY_TEXT":"\r\n/*********\r\nCONCEPT LEVEL check:\r\nPLAUSIBLE_VALUE_HIGH - find any MEASUREMENT records that have VALUE_AS_NUMBER with non-null value > plausible high value\r\n\r\nParameters used in this template:\r\ncdmDatabaseSchema = cdm_ibm_mdcd_v993.dbo\r\nconceptId =  2212421\r\nunitConceptId = 8837\r\nplausibleValueHigh =    1000.0\r\n\r\n**********/\r\n\r\n\r\nSELECT num_violated_rows, CASE WHEN denominator.num_rows = 0 THEN 0 ELSE 1.0*num_violated_rows/denominator.num_rows END  AS pct_violated_rows,\r\n  denominator.num_rows as num_denominator_rows\r\nFROM\r\n(\r\n\tSELECT COUNT_BIG(*) AS num_violated_rows\r\n\tFROM\r\n\t(\r\n\t\tSELECT m.* \r\n\t\tFROM cdm_ibm_mdcd_v993.dbo.measurement m\r\n\t\t\r\n\t\tWHERE m.measurement_concept_id =  2212421\r\n\t\tAND m.unit_concept_id = 8837\r\n\t\tAND m.value_as_number IS NOT NULL\r\n\t\tAND m.value_as_number >    1000.0\r\n\t) violated_rows\r\n) violated_row_count,\r\n( \r\n\tSELECT COUNT_BIG(*) AS num_rows\r\n\tFROM cdm_ibm_mdcd_v993.dbo.measurement m\r\n\t\r\n\tWHERE measurement_concept_id =  2212421\r\n\tAND unit_concept_id = 8837\r\n\tAND value_as_number IS NOT NULL\r\n) denominator\r\n;","CHECK_NAME":"plausibleValueHigh","CHECK_LEVEL":"CONCEPT","CHECK_DESCRIPTION":"For the combination of CONCEPT_ID  2212421 (Iron) and UNIT_CONCEPT_ID 8837 (microgram per deciliter), the number and percent of records that have a value higher than    1000.0.","CDM_TABLE_NAME":"MEASUREMENT","CDM_FIELD_NAME":"MEASUREMENT_CONCEPT_ID","CONCEPT_ID":" 2212421","UNIT_CONCEPT_ID":"8837","SQL_FILE":"concept_plausible_value_high.sql","CATEGORY":"Plausibility","SUBCATEGORY":"Atemporal","CONTEXT":"Verification","checkId":2022,"FAILED":0,"THRESHOLD_VALUE":5,"_row":"19.41"},{"NUM_VIOLATED_ROWS":0,"PCT_VIOLATED_ROWS":0,"NUM_DENOMINATOR_ROWS":0,"EXECUTION_TIME":"0.538975 secs","QUERY_TEXT":"\r\n/*********\r\nCONCEPT LEVEL check:\r\nPLAUSIBLE_VALUE_HIGH - find any MEASUREMENT records that have VALUE_AS_NUMBER with non-null value > plausible high value\r\n\r\nParameters used in this template:\r\ncdmDatabaseSchema = cdm_ibm_mdcd_v993.dbo\r\nconceptId =  2212421\r\nunitConceptId = 8842\r\nplausibleValueHigh =     270.0\r\n\r\n**********/\r\n\r\n\r\nSELECT num_violated_rows, CASE WHEN denominator.num_rows = 0 THEN 0 ELSE 1.0*num_violated_rows/denominator.num_rows END  AS pct_violated_rows,\r\n  denominator.num_rows as num_denominator_rows\r\nFROM\r\n(\r\n\tSELECT COUNT_BIG(*) AS num_violated_rows\r\n\tFROM\r\n\t(\r\n\t\tSELECT m.* \r\n\t\tFROM cdm_ibm_mdcd_v993.dbo.measurement m\r\n\t\t\r\n\t\tWHERE m.measurement_concept_id =  2212421\r\n\t\tAND m.unit_concept_id = 8842\r\n\t\tAND m.value_as_number IS NOT NULL\r\n\t\tAND m.value_as_number >     270.0\r\n\t) violated_rows\r\n) violated_row_count,\r\n( \r\n\tSELECT COUNT_BIG(*) AS num_rows\r\n\tFROM cdm_ibm_mdcd_v993.dbo.measurement m\r\n\t\r\n\tWHERE measurement_concept_id =  2212421\r\n\tAND unit_concept_id = 8842\r\n\tAND value_as_number IS NOT NULL\r\n) denominator\r\n;","CHECK_NAME":"plausibleValueHigh","CHECK_LEVEL":"CONCEPT","CHECK_DESCRIPTION":"For the combination of CONCEPT_ID  2212421 (Iron) and UNIT_CONCEPT_ID 8842 (nanogram per milliliter), the number and percent of records that have a value higher than     270.0.","CDM_TABLE_NAME":"MEASUREMENT","CDM_FIELD_NAME":"MEASUREMENT_CONCEPT_ID","CONCEPT_ID":" 2212421","UNIT_CONCEPT_ID":"8842","SQL_FILE":"concept_plausible_value_high.sql","CATEGORY":"Plausibility","SUBCATEGORY":"Atemporal","CONTEXT":"Verification","checkId":2023,"FAILED":0,"THRESHOLD_VALUE":5,"_row":"19.42"},{"NUM_VIOLATED_ROWS":0,"PCT_VIOLATED_ROWS":0,"NUM_DENOMINATOR_ROWS":0,"EXECUTION_TIME":"0.533992 secs","QUERY_TEXT":"\r\n/*********\r\nCONCEPT LEVEL check:\r\nPLAUSIBLE_VALUE_HIGH - find any MEASUREMENT records that have VALUE_AS_NUMBER with non-null value > plausible high value\r\n\r\nParameters used in this template:\r\ncdmDatabaseSchema = cdm_ibm_mdcd_v993.dbo\r\nconceptId =  2212427\r\nunitConceptId = 8753\r\nplausibleValueHigh =     100.0\r\n\r\n**********/\r\n\r\n\r\nSELECT num_violated_rows, CASE WHEN denominator.num_rows = 0 THEN 0 ELSE 1.0*num_violated_rows/denominator.num_rows END  AS pct_violated_rows,\r\n  denominator.num_rows as num_denominator_rows\r\nFROM\r\n(\r\n\tSELECT COUNT_BIG(*) AS num_violated_rows\r\n\tFROM\r\n\t(\r\n\t\tSELECT m.* \r\n\t\tFROM cdm_ibm_mdcd_v993.dbo.measurement m\r\n\t\t\r\n\t\tWHERE m.measurement_concept_id =  2212427\r\n\t\tAND m.unit_concept_id = 8753\r\n\t\tAND m.value_as_number IS NOT NULL\r\n\t\tAND m.value_as_number >     100.0\r\n\t) violated_rows\r\n) violated_row_count,\r\n( \r\n\tSELECT COUNT_BIG(*) AS num_rows\r\n\tFROM cdm_ibm_mdcd_v993.dbo.measurement m\r\n\t\r\n\tWHERE measurement_concept_id =  2212427\r\n\tAND unit_concept_id = 8753\r\n\tAND value_as_number IS NOT NULL\r\n) denominator\r\n;","CHECK_NAME":"plausibleValueHigh","CHECK_LEVEL":"CONCEPT","CHECK_DESCRIPTION":"For the combination of CONCEPT_ID  2212427 (Lactate (lactic acid)) and UNIT_CONCEPT_ID 8753 (millimole per liter), the number and percent of records that have a value higher than     100.0.","CDM_TABLE_NAME":"MEASUREMENT","CDM_FIELD_NAME":"MEASUREMENT_CONCEPT_ID","CONCEPT_ID":" 2212427","UNIT_CONCEPT_ID":"8753","SQL_FILE":"concept_plausible_value_high.sql","CATEGORY":"Plausibility","SUBCATEGORY":"Atemporal","CONTEXT":"Verification","checkId":2024,"FAILED":0,"THRESHOLD_VALUE":5,"_row":"19.43"},{"NUM_VIOLATED_ROWS":0,"PCT_VIOLATED_ROWS":0,"NUM_DENOMINATOR_ROWS":0,"EXECUTION_TIME":"8.101770 secs","QUERY_TEXT":"\r\n/*********\r\nCONCEPT LEVEL check:\r\nPLAUSIBLE_VALUE_HIGH - find any MEASUREMENT records that have VALUE_AS_NUMBER with non-null value > plausible high value\r\n\r\nParameters used in this template:\r\ncdmDatabaseSchema = cdm_ibm_mdcd_v993.dbo\r\nconceptId =  2212441\r\nunitConceptId = 8554\r\nplausibleValueHigh =     100.0\r\n\r\n**********/\r\n\r\n\r\nSELECT num_violated_rows, CASE WHEN denominator.num_rows = 0 THEN 0 ELSE 1.0*num_violated_rows/denominator.num_rows END  AS pct_violated_rows,\r\n  denominator.num_rows as num_denominator_rows\r\nFROM\r\n(\r\n\tSELECT COUNT_BIG(*) AS num_violated_rows\r\n\tFROM\r\n\t(\r\n\t\tSELECT m.* \r\n\t\tFROM cdm_ibm_mdcd_v993.dbo.measurement m\r\n\t\t\r\n\t\tWHERE m.measurement_concept_id =  2212441\r\n\t\tAND m.unit_concept_id = 8554\r\n\t\tAND m.value_as_number IS NOT NULL\r\n\t\tAND m.value_as_number >     100.0\r\n\t) violated_rows\r\n) violated_row_count,\r\n( \r\n\tSELECT COUNT_BIG(*) AS num_rows\r\n\tFROM cdm_ibm_mdcd_v993.dbo.measurement m\r\n\t\r\n\tWHERE measurement_concept_id =  2212441\r\n\tAND unit_concept_id = 8554\r\n\tAND value_as_number IS NOT NULL\r\n) denominator\r\n;","CHECK_NAME":"plausibleValueHigh","CHECK_LEVEL":"CONCEPT","CHECK_DESCRIPTION":"For the combination of CONCEPT_ID  2212441 (Lipase) and UNIT_CONCEPT_ID 8554 (percent), the number and percent of records that have a value higher than     100.0.","CDM_TABLE_NAME":"MEASUREMENT","CDM_FIELD_NAME":"MEASUREMENT_CONCEPT_ID","CONCEPT_ID":" 2212441","UNIT_CONCEPT_ID":"8554","SQL_FILE":"concept_plausible_value_high.sql","CATEGORY":"Plausibility","SUBCATEGORY":"Atemporal","CONTEXT":"Verification","checkId":2025,"FAILED":0,"THRESHOLD_VALUE":5,"_row":"19.44"},{"NUM_VIOLATED_ROWS":0,"PCT_VIOLATED_ROWS":0,"NUM_DENOMINATOR_ROWS":0,"EXECUTION_TIME":"11.918684 secs","QUERY_TEXT":"\r\n/*********\r\nCONCEPT LEVEL check:\r\nPLAUSIBLE_VALUE_HIGH - find any MEASUREMENT records that have VALUE_AS_NUMBER with non-null value > plausible high value\r\n\r\nParameters used in this template:\r\ncdmDatabaseSchema = cdm_ibm_mdcd_v993.dbo\r\nconceptId =  2212449\r\nunitConceptId = 8840\r\nplausibleValueHigh =      50.0\r\n\r\n**********/\r\n\r\n\r\nSELECT num_violated_rows, CASE WHEN denominator.num_rows = 0 THEN 0 ELSE 1.0*num_violated_rows/denominator.num_rows END  AS pct_violated_rows,\r\n  denominator.num_rows as num_denominator_rows\r\nFROM\r\n(\r\n\tSELECT COUNT_BIG(*) AS num_violated_rows\r\n\tFROM\r\n\t(\r\n\t\tSELECT m.* \r\n\t\tFROM cdm_ibm_mdcd_v993.dbo.measurement m\r\n\t\t\r\n\t\tWHERE m.measurement_concept_id =  2212449\r\n\t\tAND m.unit_concept_id = 8840\r\n\t\tAND m.value_as_number IS NOT NULL\r\n\t\tAND m.value_as_number >      50.0\r\n\t) violated_rows\r\n) violated_row_count,\r\n( \r\n\tSELECT COUNT_BIG(*) AS num_rows\r\n\tFROM cdm_ibm_mdcd_v993.dbo.measurement m\r\n\t\r\n\tWHERE measurement_concept_id =  2212449\r\n\tAND unit_concept_id = 8840\r\n\tAND value_as_number IS NOT NULL\r\n) denominator\r\n;","CHECK_NAME":"plausibleValueHigh","CHECK_LEVEL":"CONCEPT","CHECK_DESCRIPTION":"For the combination of CONCEPT_ID  2212449 (Lipoprotein, direct measurement; high density cholesterol (HDL cholesterol)) and UNIT_CONCEPT_ID 8840 (milligram per deciliter), the number and percent of records that have a value higher than      50.0.","CDM_TABLE_NAME":"MEASUREMENT","CDM_FIELD_NAME":"MEASUREMENT_CONCEPT_ID","CONCEPT_ID":" 2212449","UNIT_CONCEPT_ID":"8840","SQL_FILE":"concept_plausible_value_high.sql","CATEGORY":"Plausibility","SUBCATEGORY":"Atemporal","CONTEXT":"Verification","checkId":2026,"FAILED":0,"THRESHOLD_VALUE":5,"_row":"19.45"},{"NUM_VIOLATED_ROWS":0,"PCT_VIOLATED_ROWS":0,"NUM_DENOMINATOR_ROWS":0,"EXECUTION_TIME":"3.053915 secs","QUERY_TEXT":"\r\n/*********\r\nCONCEPT LEVEL check:\r\nPLAUSIBLE_VALUE_HIGH - find any MEASUREMENT records that have VALUE_AS_NUMBER with non-null value > plausible high value\r\n\r\nParameters used in this template:\r\ncdmDatabaseSchema = cdm_ibm_mdcd_v993.dbo\r\nconceptId =  2212451\r\nunitConceptId = 8554\r\nplausibleValueHigh =     100.0\r\n\r\n**********/\r\n\r\n\r\nSELECT num_violated_rows, CASE WHEN denominator.num_rows = 0 THEN 0 ELSE 1.0*num_violated_rows/denominator.num_rows END  AS pct_violated_rows,\r\n  denominator.num_rows as num_denominator_rows\r\nFROM\r\n(\r\n\tSELECT COUNT_BIG(*) AS num_violated_rows\r\n\tFROM\r\n\t(\r\n\t\tSELECT m.* \r\n\t\tFROM cdm_ibm_mdcd_v993.dbo.measurement m\r\n\t\t\r\n\t\tWHERE m.measurement_concept_id =  2212451\r\n\t\tAND m.unit_concept_id = 8554\r\n\t\tAND m.value_as_number IS NOT NULL\r\n\t\tAND m.value_as_number >     100.0\r\n\t) violated_rows\r\n) violated_row_count,\r\n( \r\n\tSELECT COUNT_BIG(*) AS num_rows\r\n\tFROM cdm_ibm_mdcd_v993.dbo.measurement m\r\n\t\r\n\tWHERE measurement_concept_id =  2212451\r\n\tAND unit_concept_id = 8554\r\n\tAND value_as_number IS NOT NULL\r\n) denominator\r\n;","CHECK_NAME":"plausibleValueHigh","CHECK_LEVEL":"CONCEPT","CHECK_DESCRIPTION":"For the combination of CONCEPT_ID  2212451 (Lipoprotein, direct measurement; LDL cholesterol) and UNIT_CONCEPT_ID 8554 (percent), the number and percent of records that have a value higher than     100.0.","CDM_TABLE_NAME":"MEASUREMENT","CDM_FIELD_NAME":"MEASUREMENT_CONCEPT_ID","CONCEPT_ID":" 2212451","UNIT_CONCEPT_ID":"8554","SQL_FILE":"concept_plausible_value_high.sql","CATEGORY":"Plausibility","SUBCATEGORY":"Atemporal","CONTEXT":"Verification","checkId":2027,"FAILED":0,"THRESHOLD_VALUE":5,"_row":"19.46"},{"NUM_VIOLATED_ROWS":0,"PCT_VIOLATED_ROWS":0,"NUM_DENOMINATOR_ROWS":0,"EXECUTION_TIME":"1.178918 secs","QUERY_TEXT":"\r\n/*********\r\nCONCEPT LEVEL check:\r\nPLAUSIBLE_VALUE_HIGH - find any MEASUREMENT records that have VALUE_AS_NUMBER with non-null value > plausible high value\r\n\r\nParameters used in this template:\r\ncdmDatabaseSchema = cdm_ibm_mdcd_v993.dbo\r\nconceptId =  2212451\r\nunitConceptId = 8840\r\nplausibleValueHigh =     500.0\r\n\r\n**********/\r\n\r\n\r\nSELECT num_violated_rows, CASE WHEN denominator.num_rows = 0 THEN 0 ELSE 1.0*num_violated_rows/denominator.num_rows END  AS pct_violated_rows,\r\n  denominator.num_rows as num_denominator_rows\r\nFROM\r\n(\r\n\tSELECT COUNT_BIG(*) AS num_violated_rows\r\n\tFROM\r\n\t(\r\n\t\tSELECT m.* \r\n\t\tFROM cdm_ibm_mdcd_v993.dbo.measurement m\r\n\t\t\r\n\t\tWHERE m.measurement_concept_id =  2212451\r\n\t\tAND m.unit_concept_id = 8840\r\n\t\tAND m.value_as_number IS NOT NULL\r\n\t\tAND m.value_as_number >     500.0\r\n\t) violated_rows\r\n) violated_row_count,\r\n( \r\n\tSELECT COUNT_BIG(*) AS num_rows\r\n\tFROM cdm_ibm_mdcd_v993.dbo.measurement m\r\n\t\r\n\tWHERE measurement_concept_id =  2212451\r\n\tAND unit_concept_id = 8840\r\n\tAND value_as_number IS NOT NULL\r\n) denominator\r\n;","CHECK_NAME":"plausibleValueHigh","CHECK_LEVEL":"CONCEPT","CHECK_DESCRIPTION":"For the combination of CONCEPT_ID  2212451 (Lipoprotein, direct measurement; LDL cholesterol) and UNIT_CONCEPT_ID 8840 (milligram per deciliter), the number and percent of records that have a value higher than     500.0.","CDM_TABLE_NAME":"MEASUREMENT","CDM_FIELD_NAME":"MEASUREMENT_CONCEPT_ID","CONCEPT_ID":" 2212451","UNIT_CONCEPT_ID":"8840","SQL_FILE":"concept_plausible_value_high.sql","CATEGORY":"Plausibility","SUBCATEGORY":"Atemporal","CONTEXT":"Verification","checkId":2028,"FAILED":0,"THRESHOLD_VALUE":5,"_row":"19.47"},{"NUM_VIOLATED_ROWS":0,"PCT_VIOLATED_ROWS":0,"NUM_DENOMINATOR_ROWS":0,"EXECUTION_TIME":"1.587951 secs","QUERY_TEXT":"\r\n/*********\r\nCONCEPT LEVEL check:\r\nPLAUSIBLE_VALUE_HIGH - find any MEASUREMENT records that have VALUE_AS_NUMBER with non-null value > plausible high value\r\n\r\nParameters used in this template:\r\ncdmDatabaseSchema = cdm_ibm_mdcd_v993.dbo\r\nconceptId =  2212453\r\nunitConceptId = 8554\r\nplausibleValueHigh =     100.0\r\n\r\n**********/\r\n\r\n\r\nSELECT num_violated_rows, CASE WHEN denominator.num_rows = 0 THEN 0 ELSE 1.0*num_violated_rows/denominator.num_rows END  AS pct_violated_rows,\r\n  denominator.num_rows as num_denominator_rows\r\nFROM\r\n(\r\n\tSELECT COUNT_BIG(*) AS num_violated_rows\r\n\tFROM\r\n\t(\r\n\t\tSELECT m.* \r\n\t\tFROM cdm_ibm_mdcd_v993.dbo.measurement m\r\n\t\t\r\n\t\tWHERE m.measurement_concept_id =  2212453\r\n\t\tAND m.unit_concept_id = 8554\r\n\t\tAND m.value_as_number IS NOT NULL\r\n\t\tAND m.value_as_number >     100.0\r\n\t) violated_rows\r\n) violated_row_count,\r\n( \r\n\tSELECT COUNT_BIG(*) AS num_rows\r\n\tFROM cdm_ibm_mdcd_v993.dbo.measurement m\r\n\t\r\n\tWHERE measurement_concept_id =  2212453\r\n\tAND unit_concept_id = 8554\r\n\tAND value_as_number IS NOT NULL\r\n) denominator\r\n;","CHECK_NAME":"plausibleValueHigh","CHECK_LEVEL":"CONCEPT","CHECK_DESCRIPTION":"For the combination of CONCEPT_ID  2212453 (Magnesium) and UNIT_CONCEPT_ID 8554 (percent), the number and percent of records that have a value higher than     100.0.","CDM_TABLE_NAME":"MEASUREMENT","CDM_FIELD_NAME":"MEASUREMENT_CONCEPT_ID","CONCEPT_ID":" 2212453","UNIT_CONCEPT_ID":"8554","SQL_FILE":"concept_plausible_value_high.sql","CATEGORY":"Plausibility","SUBCATEGORY":"Atemporal","CONTEXT":"Verification","checkId":2029,"FAILED":0,"THRESHOLD_VALUE":5,"_row":"19.48"},{"NUM_VIOLATED_ROWS":0,"PCT_VIOLATED_ROWS":0,"NUM_DENOMINATOR_ROWS":0,"EXECUTION_TIME":"0.873975 secs","QUERY_TEXT":"\r\n/*********\r\nCONCEPT LEVEL check:\r\nPLAUSIBLE_VALUE_HIGH - find any MEASUREMENT records that have VALUE_AS_NUMBER with non-null value > plausible high value\r\n\r\nParameters used in this template:\r\ncdmDatabaseSchema = cdm_ibm_mdcd_v993.dbo\r\nconceptId =  2212453\r\nunitConceptId = 8736\r\nplausibleValueHigh =    2100.0\r\n\r\n**********/\r\n\r\n\r\nSELECT num_violated_rows, CASE WHEN denominator.num_rows = 0 THEN 0 ELSE 1.0*num_violated_rows/denominator.num_rows END  AS pct_violated_rows,\r\n  denominator.num_rows as num_denominator_rows\r\nFROM\r\n(\r\n\tSELECT COUNT_BIG(*) AS num_violated_rows\r\n\tFROM\r\n\t(\r\n\t\tSELECT m.* \r\n\t\tFROM cdm_ibm_mdcd_v993.dbo.measurement m\r\n\t\t\r\n\t\tWHERE m.measurement_concept_id =  2212453\r\n\t\tAND m.unit_concept_id = 8736\r\n\t\tAND m.value_as_number IS NOT NULL\r\n\t\tAND m.value_as_number >    2100.0\r\n\t) violated_rows\r\n) violated_row_count,\r\n( \r\n\tSELECT COUNT_BIG(*) AS num_rows\r\n\tFROM cdm_ibm_mdcd_v993.dbo.measurement m\r\n\t\r\n\tWHERE measurement_concept_id =  2212453\r\n\tAND unit_concept_id = 8736\r\n\tAND value_as_number IS NOT NULL\r\n) denominator\r\n;","CHECK_NAME":"plausibleValueHigh","CHECK_LEVEL":"CONCEPT","CHECK_DESCRIPTION":"For the combination of CONCEPT_ID  2212453 (Magnesium) and UNIT_CONCEPT_ID 8736 (nanomole per liter), the number and percent of records that have a value higher than    2100.0.","CDM_TABLE_NAME":"MEASUREMENT","CDM_FIELD_NAME":"MEASUREMENT_CONCEPT_ID","CONCEPT_ID":" 2212453","UNIT_CONCEPT_ID":"8736","SQL_FILE":"concept_plausible_value_high.sql","CATEGORY":"Plausibility","SUBCATEGORY":"Atemporal","CONTEXT":"Verification","checkId":2030,"FAILED":0,"THRESHOLD_VALUE":5,"_row":"19.49"},{"NUM_VIOLATED_ROWS":0,"PCT_VIOLATED_ROWS":0,"NUM_DENOMINATOR_ROWS":0,"EXECUTION_TIME":"0.954970 secs","QUERY_TEXT":"\r\n/*********\r\nCONCEPT LEVEL check:\r\nPLAUSIBLE_VALUE_HIGH - find any MEASUREMENT records that have VALUE_AS_NUMBER with non-null value > plausible high value\r\n\r\nParameters used in this template:\r\ncdmDatabaseSchema = cdm_ibm_mdcd_v993.dbo\r\nconceptId =  2212453\r\nunitConceptId = 8753\r\nplausibleValueHigh =      10.0\r\n\r\n**********/\r\n\r\n\r\nSELECT num_violated_rows, CASE WHEN denominator.num_rows = 0 THEN 0 ELSE 1.0*num_violated_rows/denominator.num_rows END  AS pct_violated_rows,\r\n  denominator.num_rows as num_denominator_rows\r\nFROM\r\n(\r\n\tSELECT COUNT_BIG(*) AS num_violated_rows\r\n\tFROM\r\n\t(\r\n\t\tSELECT m.* \r\n\t\tFROM cdm_ibm_mdcd_v993.dbo.measurement m\r\n\t\t\r\n\t\tWHERE m.measurement_concept_id =  2212453\r\n\t\tAND m.unit_concept_id = 8753\r\n\t\tAND m.value_as_number IS NOT NULL\r\n\t\tAND m.value_as_number >      10.0\r\n\t) violated_rows\r\n) violated_row_count,\r\n( \r\n\tSELECT COUNT_BIG(*) AS num_rows\r\n\tFROM cdm_ibm_mdcd_v993.dbo.measurement m\r\n\t\r\n\tWHERE measurement_concept_id =  2212453\r\n\tAND unit_concept_id = 8753\r\n\tAND value_as_number IS NOT NULL\r\n) denominator\r\n;","CHECK_NAME":"plausibleValueHigh","CHECK_LEVEL":"CONCEPT","CHECK_DESCRIPTION":"For the combination of CONCEPT_ID  2212453 (Magnesium) and UNIT_CONCEPT_ID 8753 (millimole per liter), the number and percent of records that have a value higher than      10.0.","CDM_TABLE_NAME":"MEASUREMENT","CDM_FIELD_NAME":"MEASUREMENT_CONCEPT_ID","CONCEPT_ID":" 2212453","UNIT_CONCEPT_ID":"8753","SQL_FILE":"concept_plausible_value_high.sql","CATEGORY":"Plausibility","SUBCATEGORY":"Atemporal","CONTEXT":"Verification","checkId":2031,"FAILED":0,"THRESHOLD_VALUE":5,"_row":"19.50"},{"NUM_VIOLATED_ROWS":0,"PCT_VIOLATED_ROWS":0,"NUM_DENOMINATOR_ROWS":0,"EXECUTION_TIME":"0.737936 secs","QUERY_TEXT":"\r\n/*********\r\nCONCEPT LEVEL check:\r\nPLAUSIBLE_VALUE_HIGH - find any MEASUREMENT records that have VALUE_AS_NUMBER with non-null value > plausible high value\r\n\r\nParameters used in this template:\r\ncdmDatabaseSchema = cdm_ibm_mdcd_v993.dbo\r\nconceptId =  2212453\r\nunitConceptId = 8837\r\nplausibleValueHigh =    6000.0\r\n\r\n**********/\r\n\r\n\r\nSELECT num_violated_rows, CASE WHEN denominator.num_rows = 0 THEN 0 ELSE 1.0*num_violated_rows/denominator.num_rows END  AS pct_violated_rows,\r\n  denominator.num_rows as num_denominator_rows\r\nFROM\r\n(\r\n\tSELECT COUNT_BIG(*) AS num_violated_rows\r\n\tFROM\r\n\t(\r\n\t\tSELECT m.* \r\n\t\tFROM cdm_ibm_mdcd_v993.dbo.measurement m\r\n\t\t\r\n\t\tWHERE m.measurement_concept_id =  2212453\r\n\t\tAND m.unit_concept_id = 8837\r\n\t\tAND m.value_as_number IS NOT NULL\r\n\t\tAND m.value_as_number >    6000.0\r\n\t) violated_rows\r\n) violated_row_count,\r\n( \r\n\tSELECT COUNT_BIG(*) AS num_rows\r\n\tFROM cdm_ibm_mdcd_v993.dbo.measurement m\r\n\t\r\n\tWHERE measurement_concept_id =  2212453\r\n\tAND unit_concept_id = 8837\r\n\tAND value_as_number IS NOT NULL\r\n) denominator\r\n;","CHECK_NAME":"plausibleValueHigh","CHECK_LEVEL":"CONCEPT","CHECK_DESCRIPTION":"For the combination of CONCEPT_ID  2212453 (Magnesium) and UNIT_CONCEPT_ID 8837 (microgram per deciliter), the number and percent of records that have a value higher than    6000.0.","CDM_TABLE_NAME":"MEASUREMENT","CDM_FIELD_NAME":"MEASUREMENT_CONCEPT_ID","CONCEPT_ID":" 2212453","UNIT_CONCEPT_ID":"8837","SQL_FILE":"concept_plausible_value_high.sql","CATEGORY":"Plausibility","SUBCATEGORY":"Atemporal","CONTEXT":"Verification","checkId":2032,"FAILED":0,"THRESHOLD_VALUE":5,"_row":"19.51"},{"NUM_VIOLATED_ROWS":0,"PCT_VIOLATED_ROWS":0,"NUM_DENOMINATOR_ROWS":0,"EXECUTION_TIME":"1.064961 secs","QUERY_TEXT":"\r\n/*********\r\nCONCEPT LEVEL check:\r\nPLAUSIBLE_VALUE_HIGH - find any MEASUREMENT records that have VALUE_AS_NUMBER with non-null value > plausible high value\r\n\r\nParameters used in this template:\r\ncdmDatabaseSchema = cdm_ibm_mdcd_v993.dbo\r\nconceptId =  2212453\r\nunitConceptId = 8840\r\nplausibleValueHigh =    1000.0\r\n\r\n**********/\r\n\r\n\r\nSELECT num_violated_rows, CASE WHEN denominator.num_rows = 0 THEN 0 ELSE 1.0*num_violated_rows/denominator.num_rows END  AS pct_violated_rows,\r\n  denominator.num_rows as num_denominator_rows\r\nFROM\r\n(\r\n\tSELECT COUNT_BIG(*) AS num_violated_rows\r\n\tFROM\r\n\t(\r\n\t\tSELECT m.* \r\n\t\tFROM cdm_ibm_mdcd_v993.dbo.measurement m\r\n\t\t\r\n\t\tWHERE m.measurement_concept_id =  2212453\r\n\t\tAND m.unit_concept_id = 8840\r\n\t\tAND m.value_as_number IS NOT NULL\r\n\t\tAND m.value_as_number >    1000.0\r\n\t) violated_rows\r\n) violated_row_count,\r\n( \r\n\tSELECT COUNT_BIG(*) AS num_rows\r\n\tFROM cdm_ibm_mdcd_v993.dbo.measurement m\r\n\t\r\n\tWHERE measurement_concept_id =  2212453\r\n\tAND unit_concept_id = 8840\r\n\tAND value_as_number IS NOT NULL\r\n) denominator\r\n;","CHECK_NAME":"plausibleValueHigh","CHECK_LEVEL":"CONCEPT","CHECK_DESCRIPTION":"For the combination of CONCEPT_ID  2212453 (Magnesium) and UNIT_CONCEPT_ID 8840 (milligram per deciliter), the number and percent of records that have a value higher than    1000.0.","CDM_TABLE_NAME":"MEASUREMENT","CDM_FIELD_NAME":"MEASUREMENT_CONCEPT_ID","CONCEPT_ID":" 2212453","UNIT_CONCEPT_ID":"8840","SQL_FILE":"concept_plausible_value_high.sql","CATEGORY":"Plausibility","SUBCATEGORY":"Atemporal","CONTEXT":"Verification","checkId":2033,"FAILED":0,"THRESHOLD_VALUE":5,"_row":"19.52"},{"NUM_VIOLATED_ROWS":0,"PCT_VIOLATED_ROWS":0,"NUM_DENOMINATOR_ROWS":0,"EXECUTION_TIME":"0.686977 secs","QUERY_TEXT":"\r\n/*********\r\nCONCEPT LEVEL check:\r\nPLAUSIBLE_VALUE_HIGH - find any MEASUREMENT records that have VALUE_AS_NUMBER with non-null value > plausible high value\r\n\r\nParameters used in this template:\r\ncdmDatabaseSchema = cdm_ibm_mdcd_v993.dbo\r\nconceptId =  2212453\r\nunitConceptId = 9557\r\nplausibleValueHigh =      10.0\r\n\r\n**********/\r\n\r\n\r\nSELECT num_violated_rows, CASE WHEN denominator.num_rows = 0 THEN 0 ELSE 1.0*num_violated_rows/denominator.num_rows END  AS pct_violated_rows,\r\n  denominator.num_rows as num_denominator_rows\r\nFROM\r\n(\r\n\tSELECT COUNT_BIG(*) AS num_violated_rows\r\n\tFROM\r\n\t(\r\n\t\tSELECT m.* \r\n\t\tFROM cdm_ibm_mdcd_v993.dbo.measurement m\r\n\t\t\r\n\t\tWHERE m.measurement_concept_id =  2212453\r\n\t\tAND m.unit_concept_id = 9557\r\n\t\tAND m.value_as_number IS NOT NULL\r\n\t\tAND m.value_as_number >      10.0\r\n\t) violated_rows\r\n) violated_row_count,\r\n( \r\n\tSELECT COUNT_BIG(*) AS num_rows\r\n\tFROM cdm_ibm_mdcd_v993.dbo.measurement m\r\n\t\r\n\tWHERE measurement_concept_id =  2212453\r\n\tAND unit_concept_id = 9557\r\n\tAND value_as_number IS NOT NULL\r\n) denominator\r\n;","CHECK_NAME":"plausibleValueHigh","CHECK_LEVEL":"CONCEPT","CHECK_DESCRIPTION":"For the combination of CONCEPT_ID  2212453 (Magnesium) and UNIT_CONCEPT_ID 9557 (milliequivalent per liter), the number and percent of records that have a value higher than      10.0.","CDM_TABLE_NAME":"MEASUREMENT","CDM_FIELD_NAME":"MEASUREMENT_CONCEPT_ID","CONCEPT_ID":" 2212453","UNIT_CONCEPT_ID":"9557","SQL_FILE":"concept_plausible_value_high.sql","CATEGORY":"Plausibility","SUBCATEGORY":"Atemporal","CONTEXT":"Verification","checkId":2034,"FAILED":0,"THRESHOLD_VALUE":5,"_row":"19.53"},{"NUM_VIOLATED_ROWS":0,"PCT_VIOLATED_ROWS":0,"NUM_DENOMINATOR_ROWS":0,"EXECUTION_TIME":"0.696965 secs","QUERY_TEXT":"\r\n/*********\r\nCONCEPT LEVEL check:\r\nPLAUSIBLE_VALUE_HIGH - find any MEASUREMENT records that have VALUE_AS_NUMBER with non-null value > plausible high value\r\n\r\nParameters used in this template:\r\ncdmDatabaseSchema = cdm_ibm_mdcd_v993.dbo\r\nconceptId =  2212517\r\nunitConceptId = 8713\r\nplausibleValueHigh =      36.0\r\n\r\n**********/\r\n\r\n\r\nSELECT num_violated_rows, CASE WHEN denominator.num_rows = 0 THEN 0 ELSE 1.0*num_violated_rows/denominator.num_rows END  AS pct_violated_rows,\r\n  denominator.num_rows as num_denominator_rows\r\nFROM\r\n(\r\n\tSELECT COUNT_BIG(*) AS num_violated_rows\r\n\tFROM\r\n\t(\r\n\t\tSELECT m.* \r\n\t\tFROM cdm_ibm_mdcd_v993.dbo.measurement m\r\n\t\t\r\n\t\tWHERE m.measurement_concept_id =  2212517\r\n\t\tAND m.unit_concept_id = 8713\r\n\t\tAND m.value_as_number IS NOT NULL\r\n\t\tAND m.value_as_number >      36.0\r\n\t) violated_rows\r\n) violated_row_count,\r\n( \r\n\tSELECT COUNT_BIG(*) AS num_rows\r\n\tFROM cdm_ibm_mdcd_v993.dbo.measurement m\r\n\t\r\n\tWHERE measurement_concept_id =  2212517\r\n\tAND unit_concept_id = 8713\r\n\tAND value_as_number IS NOT NULL\r\n) denominator\r\n;","CHECK_NAME":"plausibleValueHigh","CHECK_LEVEL":"CONCEPT","CHECK_DESCRIPTION":"For the combination of CONCEPT_ID  2212517 (Phosphatase, alkaline) and UNIT_CONCEPT_ID 8713 (gram per deciliter), the number and percent of records that have a value higher than      36.0.","CDM_TABLE_NAME":"MEASUREMENT","CDM_FIELD_NAME":"MEASUREMENT_CONCEPT_ID","CONCEPT_ID":" 2212517","UNIT_CONCEPT_ID":"8713","SQL_FILE":"concept_plausible_value_high.sql","CATEGORY":"Plausibility","SUBCATEGORY":"Atemporal","CONTEXT":"Verification","checkId":2035,"FAILED":0,"THRESHOLD_VALUE":5,"_row":"19.54"},{"NUM_VIOLATED_ROWS":0,"PCT_VIOLATED_ROWS":0,"NUM_DENOMINATOR_ROWS":0,"EXECUTION_TIME":"0.785994 secs","QUERY_TEXT":"\r\n/*********\r\nCONCEPT LEVEL check:\r\nPLAUSIBLE_VALUE_HIGH - find any MEASUREMENT records that have VALUE_AS_NUMBER with non-null value > plausible high value\r\n\r\nParameters used in this template:\r\ncdmDatabaseSchema = cdm_ibm_mdcd_v993.dbo\r\nconceptId =  2212517\r\nunitConceptId = 8840\r\nplausibleValueHigh =     360.0\r\n\r\n**********/\r\n\r\n\r\nSELECT num_violated_rows, CASE WHEN denominator.num_rows = 0 THEN 0 ELSE 1.0*num_violated_rows/denominator.num_rows END  AS pct_violated_rows,\r\n  denominator.num_rows as num_denominator_rows\r\nFROM\r\n(\r\n\tSELECT COUNT_BIG(*) AS num_violated_rows\r\n\tFROM\r\n\t(\r\n\t\tSELECT m.* \r\n\t\tFROM cdm_ibm_mdcd_v993.dbo.measurement m\r\n\t\t\r\n\t\tWHERE m.measurement_concept_id =  2212517\r\n\t\tAND m.unit_concept_id = 8840\r\n\t\tAND m.value_as_number IS NOT NULL\r\n\t\tAND m.value_as_number >     360.0\r\n\t) violated_rows\r\n) violated_row_count,\r\n( \r\n\tSELECT COUNT_BIG(*) AS num_rows\r\n\tFROM cdm_ibm_mdcd_v993.dbo.measurement m\r\n\t\r\n\tWHERE measurement_concept_id =  2212517\r\n\tAND unit_concept_id = 8840\r\n\tAND value_as_number IS NOT NULL\r\n) denominator\r\n;","CHECK_NAME":"plausibleValueHigh","CHECK_LEVEL":"CONCEPT","CHECK_DESCRIPTION":"For the combination of CONCEPT_ID  2212517 (Phosphatase, alkaline) and UNIT_CONCEPT_ID 8840 (milligram per deciliter), the number and percent of records that have a value higher than     360.0.","CDM_TABLE_NAME":"MEASUREMENT","CDM_FIELD_NAME":"MEASUREMENT_CONCEPT_ID","CONCEPT_ID":" 2212517","UNIT_CONCEPT_ID":"8840","SQL_FILE":"concept_plausible_value_high.sql","CATEGORY":"Plausibility","SUBCATEGORY":"Atemporal","CONTEXT":"Verification","checkId":2036,"FAILED":0,"THRESHOLD_VALUE":5,"_row":"19.55"},{"NUM_VIOLATED_ROWS":0,"PCT_VIOLATED_ROWS":0,"NUM_DENOMINATOR_ROWS":0,"EXECUTION_TIME":"0.930969 secs","QUERY_TEXT":"\r\n/*********\r\nCONCEPT LEVEL check:\r\nPLAUSIBLE_VALUE_HIGH - find any MEASUREMENT records that have VALUE_AS_NUMBER with non-null value > plausible high value\r\n\r\nParameters used in this template:\r\ncdmDatabaseSchema = cdm_ibm_mdcd_v993.dbo\r\nconceptId =  2212523\r\nunitConceptId = 8713\r\nplausibleValueHigh =      10.0\r\n\r\n**********/\r\n\r\n\r\nSELECT num_violated_rows, CASE WHEN denominator.num_rows = 0 THEN 0 ELSE 1.0*num_violated_rows/denominator.num_rows END  AS pct_violated_rows,\r\n  denominator.num_rows as num_denominator_rows\r\nFROM\r\n(\r\n\tSELECT COUNT_BIG(*) AS num_violated_rows\r\n\tFROM\r\n\t(\r\n\t\tSELECT m.* \r\n\t\tFROM cdm_ibm_mdcd_v993.dbo.measurement m\r\n\t\t\r\n\t\tWHERE m.measurement_concept_id =  2212523\r\n\t\tAND m.unit_concept_id = 8713\r\n\t\tAND m.value_as_number IS NOT NULL\r\n\t\tAND m.value_as_number >      10.0\r\n\t) violated_rows\r\n) violated_row_count,\r\n( \r\n\tSELECT COUNT_BIG(*) AS num_rows\r\n\tFROM cdm_ibm_mdcd_v993.dbo.measurement m\r\n\t\r\n\tWHERE measurement_concept_id =  2212523\r\n\tAND unit_concept_id = 8713\r\n\tAND value_as_number IS NOT NULL\r\n) denominator\r\n;","CHECK_NAME":"plausibleValueHigh","CHECK_LEVEL":"CONCEPT","CHECK_DESCRIPTION":"For the combination of CONCEPT_ID  2212523 (Phosphorus inorganic (phosphate)) and UNIT_CONCEPT_ID 8713 (gram per deciliter), the number and percent of records that have a value higher than      10.0.","CDM_TABLE_NAME":"MEASUREMENT","CDM_FIELD_NAME":"MEASUREMENT_CONCEPT_ID","CONCEPT_ID":" 2212523","UNIT_CONCEPT_ID":"8713","SQL_FILE":"concept_plausible_value_high.sql","CATEGORY":"Plausibility","SUBCATEGORY":"Atemporal","CONTEXT":"Verification","checkId":2037,"FAILED":0,"THRESHOLD_VALUE":5,"_row":"19.56"},{"NUM_VIOLATED_ROWS":0,"PCT_VIOLATED_ROWS":0,"NUM_DENOMINATOR_ROWS":0,"EXECUTION_TIME":"0.554974 secs","QUERY_TEXT":"\r\n/*********\r\nCONCEPT LEVEL check:\r\nPLAUSIBLE_VALUE_HIGH - find any MEASUREMENT records that have VALUE_AS_NUMBER with non-null value > plausible high value\r\n\r\nParameters used in this template:\r\ncdmDatabaseSchema = cdm_ibm_mdcd_v993.dbo\r\nconceptId =  2212523\r\nunitConceptId = 8753\r\nplausibleValueHigh =      10.0\r\n\r\n**********/\r\n\r\n\r\nSELECT num_violated_rows, CASE WHEN denominator.num_rows = 0 THEN 0 ELSE 1.0*num_violated_rows/denominator.num_rows END  AS pct_violated_rows,\r\n  denominator.num_rows as num_denominator_rows\r\nFROM\r\n(\r\n\tSELECT COUNT_BIG(*) AS num_violated_rows\r\n\tFROM\r\n\t(\r\n\t\tSELECT m.* \r\n\t\tFROM cdm_ibm_mdcd_v993.dbo.measurement m\r\n\t\t\r\n\t\tWHERE m.measurement_concept_id =  2212523\r\n\t\tAND m.unit_concept_id = 8753\r\n\t\tAND m.value_as_number IS NOT NULL\r\n\t\tAND m.value_as_number >      10.0\r\n\t) violated_rows\r\n) violated_row_count,\r\n( \r\n\tSELECT COUNT_BIG(*) AS num_rows\r\n\tFROM cdm_ibm_mdcd_v993.dbo.measurement m\r\n\t\r\n\tWHERE measurement_concept_id =  2212523\r\n\tAND unit_concept_id = 8753\r\n\tAND value_as_number IS NOT NULL\r\n) denominator\r\n;","CHECK_NAME":"plausibleValueHigh","CHECK_LEVEL":"CONCEPT","CHECK_DESCRIPTION":"For the combination of CONCEPT_ID  2212523 (Phosphorus inorganic (phosphate)) and UNIT_CONCEPT_ID 8753 (millimole per liter), the number and percent of records that have a value higher than      10.0.","CDM_TABLE_NAME":"MEASUREMENT","CDM_FIELD_NAME":"MEASUREMENT_CONCEPT_ID","CONCEPT_ID":" 2212523","UNIT_CONCEPT_ID":"8753","SQL_FILE":"concept_plausible_value_high.sql","CATEGORY":"Plausibility","SUBCATEGORY":"Atemporal","CONTEXT":"Verification","checkId":2038,"FAILED":0,"THRESHOLD_VALUE":5,"_row":"19.57"},{"NUM_VIOLATED_ROWS":0,"PCT_VIOLATED_ROWS":0,"NUM_DENOMINATOR_ROWS":0,"EXECUTION_TIME":"0.530989 secs","QUERY_TEXT":"\r\n/*********\r\nCONCEPT LEVEL check:\r\nPLAUSIBLE_VALUE_HIGH - find any MEASUREMENT records that have VALUE_AS_NUMBER with non-null value > plausible high value\r\n\r\nParameters used in this template:\r\ncdmDatabaseSchema = cdm_ibm_mdcd_v993.dbo\r\nconceptId =  2212523\r\nunitConceptId = 8840\r\nplausibleValueHigh =      10.0\r\n\r\n**********/\r\n\r\n\r\nSELECT num_violated_rows, CASE WHEN denominator.num_rows = 0 THEN 0 ELSE 1.0*num_violated_rows/denominator.num_rows END  AS pct_violated_rows,\r\n  denominator.num_rows as num_denominator_rows\r\nFROM\r\n(\r\n\tSELECT COUNT_BIG(*) AS num_violated_rows\r\n\tFROM\r\n\t(\r\n\t\tSELECT m.* \r\n\t\tFROM cdm_ibm_mdcd_v993.dbo.measurement m\r\n\t\t\r\n\t\tWHERE m.measurement_concept_id =  2212523\r\n\t\tAND m.unit_concept_id = 8840\r\n\t\tAND m.value_as_number IS NOT NULL\r\n\t\tAND m.value_as_number >      10.0\r\n\t) violated_rows\r\n) violated_row_count,\r\n( \r\n\tSELECT COUNT_BIG(*) AS num_rows\r\n\tFROM cdm_ibm_mdcd_v993.dbo.measurement m\r\n\t\r\n\tWHERE measurement_concept_id =  2212523\r\n\tAND unit_concept_id = 8840\r\n\tAND value_as_number IS NOT NULL\r\n) denominator\r\n;","CHECK_NAME":"plausibleValueHigh","CHECK_LEVEL":"CONCEPT","CHECK_DESCRIPTION":"For the combination of CONCEPT_ID  2212523 (Phosphorus inorganic (phosphate)) and UNIT_CONCEPT_ID 8840 (milligram per deciliter), the number and percent of records that have a value higher than      10.0.","CDM_TABLE_NAME":"MEASUREMENT","CDM_FIELD_NAME":"MEASUREMENT_CONCEPT_ID","CONCEPT_ID":" 2212523","UNIT_CONCEPT_ID":"8840","SQL_FILE":"concept_plausible_value_high.sql","CATEGORY":"Plausibility","SUBCATEGORY":"Atemporal","CONTEXT":"Verification","checkId":2039,"FAILED":0,"THRESHOLD_VALUE":5,"_row":"19.58"},{"NUM_VIOLATED_ROWS":0,"PCT_VIOLATED_ROWS":0,"NUM_DENOMINATOR_ROWS":0,"EXECUTION_TIME":"1.189959 secs","QUERY_TEXT":"\r\n/*********\r\nCONCEPT LEVEL check:\r\nPLAUSIBLE_VALUE_HIGH - find any MEASUREMENT records that have VALUE_AS_NUMBER with non-null value > plausible high value\r\n\r\nParameters used in this template:\r\ncdmDatabaseSchema = cdm_ibm_mdcd_v993.dbo\r\nconceptId =  2212531\r\nunitConceptId = 8753\r\nplausibleValueHigh =       8.0\r\n\r\n**********/\r\n\r\n\r\nSELECT num_violated_rows, CASE WHEN denominator.num_rows = 0 THEN 0 ELSE 1.0*num_violated_rows/denominator.num_rows END  AS pct_violated_rows,\r\n  denominator.num_rows as num_denominator_rows\r\nFROM\r\n(\r\n\tSELECT COUNT_BIG(*) AS num_violated_rows\r\n\tFROM\r\n\t(\r\n\t\tSELECT m.* \r\n\t\tFROM cdm_ibm_mdcd_v993.dbo.measurement m\r\n\t\t\r\n\t\tWHERE m.measurement_concept_id =  2212531\r\n\t\tAND m.unit_concept_id = 8753\r\n\t\tAND m.value_as_number IS NOT NULL\r\n\t\tAND m.value_as_number >       8.0\r\n\t) violated_rows\r\n) violated_row_count,\r\n( \r\n\tSELECT COUNT_BIG(*) AS num_rows\r\n\tFROM cdm_ibm_mdcd_v993.dbo.measurement m\r\n\t\r\n\tWHERE measurement_concept_id =  2212531\r\n\tAND unit_concept_id = 8753\r\n\tAND value_as_number IS NOT NULL\r\n) denominator\r\n;","CHECK_NAME":"plausibleValueHigh","CHECK_LEVEL":"CONCEPT","CHECK_DESCRIPTION":"For the combination of CONCEPT_ID  2212531 (Potassium; serum, plasma or whole blood) and UNIT_CONCEPT_ID 8753 (millimole per liter), the number and percent of records that have a value higher than       8.0.","CDM_TABLE_NAME":"MEASUREMENT","CDM_FIELD_NAME":"MEASUREMENT_CONCEPT_ID","CONCEPT_ID":" 2212531","UNIT_CONCEPT_ID":"8753","SQL_FILE":"concept_plausible_value_high.sql","CATEGORY":"Plausibility","SUBCATEGORY":"Atemporal","CONTEXT":"Verification","checkId":2040,"FAILED":0,"THRESHOLD_VALUE":5,"_row":"19.59"},{"NUM_VIOLATED_ROWS":0,"PCT_VIOLATED_ROWS":0,"NUM_DENOMINATOR_ROWS":0,"EXECUTION_TIME":"0.535991 secs","QUERY_TEXT":"\r\n/*********\r\nCONCEPT LEVEL check:\r\nPLAUSIBLE_VALUE_HIGH - find any MEASUREMENT records that have VALUE_AS_NUMBER with non-null value > plausible high value\r\n\r\nParameters used in this template:\r\ncdmDatabaseSchema = cdm_ibm_mdcd_v993.dbo\r\nconceptId =  2212531\r\nunitConceptId = 9557\r\nplausibleValueHigh =       8.0\r\n\r\n**********/\r\n\r\n\r\nSELECT num_violated_rows, CASE WHEN denominator.num_rows = 0 THEN 0 ELSE 1.0*num_violated_rows/denominator.num_rows END  AS pct_violated_rows,\r\n  denominator.num_rows as num_denominator_rows\r\nFROM\r\n(\r\n\tSELECT COUNT_BIG(*) AS num_violated_rows\r\n\tFROM\r\n\t(\r\n\t\tSELECT m.* \r\n\t\tFROM cdm_ibm_mdcd_v993.dbo.measurement m\r\n\t\t\r\n\t\tWHERE m.measurement_concept_id =  2212531\r\n\t\tAND m.unit_concept_id = 9557\r\n\t\tAND m.value_as_number IS NOT NULL\r\n\t\tAND m.value_as_number >       8.0\r\n\t) violated_rows\r\n) violated_row_count,\r\n( \r\n\tSELECT COUNT_BIG(*) AS num_rows\r\n\tFROM cdm_ibm_mdcd_v993.dbo.measurement m\r\n\t\r\n\tWHERE measurement_concept_id =  2212531\r\n\tAND unit_concept_id = 9557\r\n\tAND value_as_number IS NOT NULL\r\n) denominator\r\n;","CHECK_NAME":"plausibleValueHigh","CHECK_LEVEL":"CONCEPT","CHECK_DESCRIPTION":"For the combination of CONCEPT_ID  2212531 (Potassium; serum, plasma or whole blood) and UNIT_CONCEPT_ID 9557 (milliequivalent per liter), the number and percent of records that have a value higher than       8.0.","CDM_TABLE_NAME":"MEASUREMENT","CDM_FIELD_NAME":"MEASUREMENT_CONCEPT_ID","CONCEPT_ID":" 2212531","UNIT_CONCEPT_ID":"9557","SQL_FILE":"concept_plausible_value_high.sql","CATEGORY":"Plausibility","SUBCATEGORY":"Atemporal","CONTEXT":"Verification","checkId":2041,"FAILED":0,"THRESHOLD_VALUE":5,"_row":"19.60"},{"NUM_VIOLATED_ROWS":0,"PCT_VIOLATED_ROWS":0,"NUM_DENOMINATOR_ROWS":0,"EXECUTION_TIME":"1.943945 secs","QUERY_TEXT":"\r\n/*********\r\nCONCEPT LEVEL check:\r\nPLAUSIBLE_VALUE_HIGH - find any MEASUREMENT records that have VALUE_AS_NUMBER with non-null value > plausible high value\r\n\r\nParameters used in this template:\r\ncdmDatabaseSchema = cdm_ibm_mdcd_v993.dbo\r\nconceptId =  2212539\r\nunitConceptId = 8842\r\nplausibleValueHigh =    1000.0\r\n\r\n**********/\r\n\r\n\r\nSELECT num_violated_rows, CASE WHEN denominator.num_rows = 0 THEN 0 ELSE 1.0*num_violated_rows/denominator.num_rows END  AS pct_violated_rows,\r\n  denominator.num_rows as num_denominator_rows\r\nFROM\r\n(\r\n\tSELECT COUNT_BIG(*) AS num_violated_rows\r\n\tFROM\r\n\t(\r\n\t\tSELECT m.* \r\n\t\tFROM cdm_ibm_mdcd_v993.dbo.measurement m\r\n\t\t\r\n\t\tWHERE m.measurement_concept_id =  2212539\r\n\t\tAND m.unit_concept_id = 8842\r\n\t\tAND m.value_as_number IS NOT NULL\r\n\t\tAND m.value_as_number >    1000.0\r\n\t) violated_rows\r\n) violated_row_count,\r\n( \r\n\tSELECT COUNT_BIG(*) AS num_rows\r\n\tFROM cdm_ibm_mdcd_v993.dbo.measurement m\r\n\t\r\n\tWHERE measurement_concept_id =  2212539\r\n\tAND unit_concept_id = 8842\r\n\tAND value_as_number IS NOT NULL\r\n) denominator\r\n;","CHECK_NAME":"plausibleValueHigh","CHECK_LEVEL":"CONCEPT","CHECK_DESCRIPTION":"For the combination of CONCEPT_ID  2212539 (Prolactin) and UNIT_CONCEPT_ID 8842 (nanogram per milliliter), the number and percent of records that have a value higher than    1000.0.","CDM_TABLE_NAME":"MEASUREMENT","CDM_FIELD_NAME":"MEASUREMENT_CONCEPT_ID","CONCEPT_ID":" 2212539","UNIT_CONCEPT_ID":"8842","SQL_FILE":"concept_plausible_value_high.sql","CATEGORY":"Plausibility","SUBCATEGORY":"Atemporal","CONTEXT":"Verification","checkId":2042,"FAILED":0,"THRESHOLD_VALUE":5,"_row":"19.61"},{"NUM_VIOLATED_ROWS":0,"PCT_VIOLATED_ROWS":0,"NUM_DENOMINATOR_ROWS":0,"EXECUTION_TIME":"0.628977 secs","QUERY_TEXT":"\r\n/*********\r\nCONCEPT LEVEL check:\r\nPLAUSIBLE_VALUE_HIGH - find any MEASUREMENT records that have VALUE_AS_NUMBER with non-null value > plausible high value\r\n\r\nParameters used in this template:\r\ncdmDatabaseSchema = cdm_ibm_mdcd_v993.dbo\r\nconceptId =  2212542\r\nunitConceptId = 8840\r\nplausibleValueHigh =     100.0\r\n\r\n**********/\r\n\r\n\r\nSELECT num_violated_rows, CASE WHEN denominator.num_rows = 0 THEN 0 ELSE 1.0*num_violated_rows/denominator.num_rows END  AS pct_violated_rows,\r\n  denominator.num_rows as num_denominator_rows\r\nFROM\r\n(\r\n\tSELECT COUNT_BIG(*) AS num_violated_rows\r\n\tFROM\r\n\t(\r\n\t\tSELECT m.* \r\n\t\tFROM cdm_ibm_mdcd_v993.dbo.measurement m\r\n\t\t\r\n\t\tWHERE m.measurement_concept_id =  2212542\r\n\t\tAND m.unit_concept_id = 8840\r\n\t\tAND m.value_as_number IS NOT NULL\r\n\t\tAND m.value_as_number >     100.0\r\n\t) violated_rows\r\n) violated_row_count,\r\n( \r\n\tSELECT COUNT_BIG(*) AS num_rows\r\n\tFROM cdm_ibm_mdcd_v993.dbo.measurement m\r\n\t\r\n\tWHERE measurement_concept_id =  2212542\r\n\tAND unit_concept_id = 8840\r\n\tAND value_as_number IS NOT NULL\r\n) denominator\r\n;","CHECK_NAME":"plausibleValueHigh","CHECK_LEVEL":"CONCEPT","CHECK_DESCRIPTION":"For the combination of CONCEPT_ID  2212542 (Prostate specific antigen (PSA); total) and UNIT_CONCEPT_ID 8840 (milligram per deciliter), the number and percent of records that have a value higher than     100.0.","CDM_TABLE_NAME":"MEASUREMENT","CDM_FIELD_NAME":"MEASUREMENT_CONCEPT_ID","CONCEPT_ID":" 2212542","UNIT_CONCEPT_ID":"8840","SQL_FILE":"concept_plausible_value_high.sql","CATEGORY":"Plausibility","SUBCATEGORY":"Atemporal","CONTEXT":"Verification","checkId":2043,"FAILED":0,"THRESHOLD_VALUE":5,"_row":"19.62"},{"NUM_VIOLATED_ROWS":0,"PCT_VIOLATED_ROWS":0,"NUM_DENOMINATOR_ROWS":0,"EXECUTION_TIME":"0.593991 secs","QUERY_TEXT":"\r\n/*********\r\nCONCEPT LEVEL check:\r\nPLAUSIBLE_VALUE_HIGH - find any MEASUREMENT records that have VALUE_AS_NUMBER with non-null value > plausible high value\r\n\r\nParameters used in this template:\r\ncdmDatabaseSchema = cdm_ibm_mdcd_v993.dbo\r\nconceptId =  2212542\r\nunitConceptId = 8842\r\nplausibleValueHigh =      10.0\r\n\r\n**********/\r\n\r\n\r\nSELECT num_violated_rows, CASE WHEN denominator.num_rows = 0 THEN 0 ELSE 1.0*num_violated_rows/denominator.num_rows END  AS pct_violated_rows,\r\n  denominator.num_rows as num_denominator_rows\r\nFROM\r\n(\r\n\tSELECT COUNT_BIG(*) AS num_violated_rows\r\n\tFROM\r\n\t(\r\n\t\tSELECT m.* \r\n\t\tFROM cdm_ibm_mdcd_v993.dbo.measurement m\r\n\t\t\r\n\t\tWHERE m.measurement_concept_id =  2212542\r\n\t\tAND m.unit_concept_id = 8842\r\n\t\tAND m.value_as_number IS NOT NULL\r\n\t\tAND m.value_as_number >      10.0\r\n\t) violated_rows\r\n) violated_row_count,\r\n( \r\n\tSELECT COUNT_BIG(*) AS num_rows\r\n\tFROM cdm_ibm_mdcd_v993.dbo.measurement m\r\n\t\r\n\tWHERE measurement_concept_id =  2212542\r\n\tAND unit_concept_id = 8842\r\n\tAND value_as_number IS NOT NULL\r\n) denominator\r\n;","CHECK_NAME":"plausibleValueHigh","CHECK_LEVEL":"CONCEPT","CHECK_DESCRIPTION":"For the combination of CONCEPT_ID  2212542 (Prostate specific antigen (PSA); total) and UNIT_CONCEPT_ID 8842 (nanogram per milliliter), the number and percent of records that have a value higher than      10.0.","CDM_TABLE_NAME":"MEASUREMENT","CDM_FIELD_NAME":"MEASUREMENT_CONCEPT_ID","CONCEPT_ID":" 2212542","UNIT_CONCEPT_ID":"8842","SQL_FILE":"concept_plausible_value_high.sql","CATEGORY":"Plausibility","SUBCATEGORY":"Atemporal","CONTEXT":"Verification","checkId":2044,"FAILED":0,"THRESHOLD_VALUE":5,"_row":"19.63"},{"NUM_VIOLATED_ROWS":0,"PCT_VIOLATED_ROWS":0,"NUM_DENOMINATOR_ROWS":0,"EXECUTION_TIME":"3.939891 secs","QUERY_TEXT":"\r\n/*********\r\nCONCEPT LEVEL check:\r\nPLAUSIBLE_VALUE_HIGH - find any MEASUREMENT records that have VALUE_AS_NUMBER with non-null value > plausible high value\r\n\r\nParameters used in this template:\r\ncdmDatabaseSchema = cdm_ibm_mdcd_v993.dbo\r\nconceptId =  2212585\r\nunitConceptId = 8554\r\nplausibleValueHigh =     100.0\r\n\r\n**********/\r\n\r\n\r\nSELECT num_violated_rows, CASE WHEN denominator.num_rows = 0 THEN 0 ELSE 1.0*num_violated_rows/denominator.num_rows END  AS pct_violated_rows,\r\n  denominator.num_rows as num_denominator_rows\r\nFROM\r\n(\r\n\tSELECT COUNT_BIG(*) AS num_violated_rows\r\n\tFROM\r\n\t(\r\n\t\tSELECT m.* \r\n\t\tFROM cdm_ibm_mdcd_v993.dbo.measurement m\r\n\t\t\r\n\t\tWHERE m.measurement_concept_id =  2212585\r\n\t\tAND m.unit_concept_id = 8554\r\n\t\tAND m.value_as_number IS NOT NULL\r\n\t\tAND m.value_as_number >     100.0\r\n\t) violated_rows\r\n) violated_row_count,\r\n( \r\n\tSELECT COUNT_BIG(*) AS num_rows\r\n\tFROM cdm_ibm_mdcd_v993.dbo.measurement m\r\n\t\r\n\tWHERE measurement_concept_id =  2212585\r\n\tAND unit_concept_id = 8554\r\n\tAND value_as_number IS NOT NULL\r\n) denominator\r\n;","CHECK_NAME":"plausibleValueHigh","CHECK_LEVEL":"CONCEPT","CHECK_DESCRIPTION":"For the combination of CONCEPT_ID  2212585 (Testosterone; total) and UNIT_CONCEPT_ID 8554 (percent), the number and percent of records that have a value higher than     100.0.","CDM_TABLE_NAME":"MEASUREMENT","CDM_FIELD_NAME":"MEASUREMENT_CONCEPT_ID","CONCEPT_ID":" 2212585","UNIT_CONCEPT_ID":"8554","SQL_FILE":"concept_plausible_value_high.sql","CATEGORY":"Plausibility","SUBCATEGORY":"Atemporal","CONTEXT":"Verification","checkId":2045,"FAILED":0,"THRESHOLD_VALUE":5,"_row":"19.64"},{"NUM_VIOLATED_ROWS":0,"PCT_VIOLATED_ROWS":0,"NUM_DENOMINATOR_ROWS":0,"EXECUTION_TIME":"3.919893 secs","QUERY_TEXT":"\r\n/*********\r\nCONCEPT LEVEL check:\r\nPLAUSIBLE_VALUE_HIGH - find any MEASUREMENT records that have VALUE_AS_NUMBER with non-null value > plausible high value\r\n\r\nParameters used in this template:\r\ncdmDatabaseSchema = cdm_ibm_mdcd_v993.dbo\r\nconceptId =  2212585\r\nunitConceptId = 8817\r\nplausibleValueHigh =    1000.0\r\n\r\n**********/\r\n\r\n\r\nSELECT num_violated_rows, CASE WHEN denominator.num_rows = 0 THEN 0 ELSE 1.0*num_violated_rows/denominator.num_rows END  AS pct_violated_rows,\r\n  denominator.num_rows as num_denominator_rows\r\nFROM\r\n(\r\n\tSELECT COUNT_BIG(*) AS num_violated_rows\r\n\tFROM\r\n\t(\r\n\t\tSELECT m.* \r\n\t\tFROM cdm_ibm_mdcd_v993.dbo.measurement m\r\n\t\t\r\n\t\tWHERE m.measurement_concept_id =  2212585\r\n\t\tAND m.unit_concept_id = 8817\r\n\t\tAND m.value_as_number IS NOT NULL\r\n\t\tAND m.value_as_number >    1000.0\r\n\t) violated_rows\r\n) violated_row_count,\r\n( \r\n\tSELECT COUNT_BIG(*) AS num_rows\r\n\tFROM cdm_ibm_mdcd_v993.dbo.measurement m\r\n\t\r\n\tWHERE measurement_concept_id =  2212585\r\n\tAND unit_concept_id = 8817\r\n\tAND value_as_number IS NOT NULL\r\n) denominator\r\n;","CHECK_NAME":"plausibleValueHigh","CHECK_LEVEL":"CONCEPT","CHECK_DESCRIPTION":"For the combination of CONCEPT_ID  2212585 (Testosterone; total) and UNIT_CONCEPT_ID 8817 (nanogram per deciliter), the number and percent of records that have a value higher than    1000.0.","CDM_TABLE_NAME":"MEASUREMENT","CDM_FIELD_NAME":"MEASUREMENT_CONCEPT_ID","CONCEPT_ID":" 2212585","UNIT_CONCEPT_ID":"8817","SQL_FILE":"concept_plausible_value_high.sql","CATEGORY":"Plausibility","SUBCATEGORY":"Atemporal","CONTEXT":"Verification","checkId":2046,"FAILED":0,"THRESHOLD_VALUE":5,"_row":"19.65"},{"NUM_VIOLATED_ROWS":0,"PCT_VIOLATED_ROWS":0,"NUM_DENOMINATOR_ROWS":0,"EXECUTION_TIME":"7.753788 secs","QUERY_TEXT":"\r\n/*********\r\nCONCEPT LEVEL check:\r\nPLAUSIBLE_VALUE_HIGH - find any MEASUREMENT records that have VALUE_AS_NUMBER with non-null value > plausible high value\r\n\r\nParameters used in this template:\r\ncdmDatabaseSchema = cdm_ibm_mdcd_v993.dbo\r\nconceptId =  2212593\r\nunitConceptId = 8554\r\nplausibleValueHigh =     100.0\r\n\r\n**********/\r\n\r\n\r\nSELECT num_violated_rows, CASE WHEN denominator.num_rows = 0 THEN 0 ELSE 1.0*num_violated_rows/denominator.num_rows END  AS pct_violated_rows,\r\n  denominator.num_rows as num_denominator_rows\r\nFROM\r\n(\r\n\tSELECT COUNT_BIG(*) AS num_violated_rows\r\n\tFROM\r\n\t(\r\n\t\tSELECT m.* \r\n\t\tFROM cdm_ibm_mdcd_v993.dbo.measurement m\r\n\t\t\r\n\t\tWHERE m.measurement_concept_id =  2212593\r\n\t\tAND m.unit_concept_id = 8554\r\n\t\tAND m.value_as_number IS NOT NULL\r\n\t\tAND m.value_as_number >     100.0\r\n\t) violated_rows\r\n) violated_row_count,\r\n( \r\n\tSELECT COUNT_BIG(*) AS num_rows\r\n\tFROM cdm_ibm_mdcd_v993.dbo.measurement m\r\n\t\r\n\tWHERE measurement_concept_id =  2212593\r\n\tAND unit_concept_id = 8554\r\n\tAND value_as_number IS NOT NULL\r\n) denominator\r\n;","CHECK_NAME":"plausibleValueHigh","CHECK_LEVEL":"CONCEPT","CHECK_DESCRIPTION":"For the combination of CONCEPT_ID  2212593 (Thyroid stimulating hormone (TSH)) and UNIT_CONCEPT_ID 8554 (percent), the number and percent of records that have a value higher than     100.0.","CDM_TABLE_NAME":"MEASUREMENT","CDM_FIELD_NAME":"MEASUREMENT_CONCEPT_ID","CONCEPT_ID":" 2212593","UNIT_CONCEPT_ID":"8554","SQL_FILE":"concept_plausible_value_high.sql","CATEGORY":"Plausibility","SUBCATEGORY":"Atemporal","CONTEXT":"Verification","checkId":2047,"FAILED":0,"THRESHOLD_VALUE":5,"_row":"19.66"},{"NUM_VIOLATED_ROWS":0,"PCT_VIOLATED_ROWS":0,"NUM_DENOMINATOR_ROWS":0,"EXECUTION_TIME":"5.869842 secs","QUERY_TEXT":"\r\n/*********\r\nCONCEPT LEVEL check:\r\nPLAUSIBLE_VALUE_HIGH - find any MEASUREMENT records that have VALUE_AS_NUMBER with non-null value > plausible high value\r\n\r\nParameters used in this template:\r\ncdmDatabaseSchema = cdm_ibm_mdcd_v993.dbo\r\nconceptId =  2212600\r\nunitConceptId = 8554\r\nplausibleValueHigh =     100.0\r\n\r\n**********/\r\n\r\n\r\nSELECT num_violated_rows, CASE WHEN denominator.num_rows = 0 THEN 0 ELSE 1.0*num_violated_rows/denominator.num_rows END  AS pct_violated_rows,\r\n  denominator.num_rows as num_denominator_rows\r\nFROM\r\n(\r\n\tSELECT COUNT_BIG(*) AS num_violated_rows\r\n\tFROM\r\n\t(\r\n\t\tSELECT m.* \r\n\t\tFROM cdm_ibm_mdcd_v993.dbo.measurement m\r\n\t\t\r\n\t\tWHERE m.measurement_concept_id =  2212600\r\n\t\tAND m.unit_concept_id = 8554\r\n\t\tAND m.value_as_number IS NOT NULL\r\n\t\tAND m.value_as_number >     100.0\r\n\t) violated_rows\r\n) violated_row_count,\r\n( \r\n\tSELECT COUNT_BIG(*) AS num_rows\r\n\tFROM cdm_ibm_mdcd_v993.dbo.measurement m\r\n\t\r\n\tWHERE measurement_concept_id =  2212600\r\n\tAND unit_concept_id = 8554\r\n\tAND value_as_number IS NOT NULL\r\n) denominator\r\n;","CHECK_NAME":"plausibleValueHigh","CHECK_LEVEL":"CONCEPT","CHECK_DESCRIPTION":"For the combination of CONCEPT_ID  2212600 (Triglycerides) and UNIT_CONCEPT_ID 8554 (percent), the number and percent of records that have a value higher than     100.0.","CDM_TABLE_NAME":"MEASUREMENT","CDM_FIELD_NAME":"MEASUREMENT_CONCEPT_ID","CONCEPT_ID":" 2212600","UNIT_CONCEPT_ID":"8554","SQL_FILE":"concept_plausible_value_high.sql","CATEGORY":"Plausibility","SUBCATEGORY":"Atemporal","CONTEXT":"Verification","checkId":2048,"FAILED":0,"THRESHOLD_VALUE":5,"_row":"19.67"},{"NUM_VIOLATED_ROWS":0,"PCT_VIOLATED_ROWS":0,"NUM_DENOMINATOR_ROWS":0,"EXECUTION_TIME":"1.456951 secs","QUERY_TEXT":"\r\n/*********\r\nCONCEPT LEVEL check:\r\nPLAUSIBLE_VALUE_HIGH - find any MEASUREMENT records that have VALUE_AS_NUMBER with non-null value > plausible high value\r\n\r\nParameters used in this template:\r\ncdmDatabaseSchema = cdm_ibm_mdcd_v993.dbo\r\nconceptId =  2212600\r\nunitConceptId = 8840\r\nplausibleValueHigh =    1000.0\r\n\r\n**********/\r\n\r\n\r\nSELECT num_violated_rows, CASE WHEN denominator.num_rows = 0 THEN 0 ELSE 1.0*num_violated_rows/denominator.num_rows END  AS pct_violated_rows,\r\n  denominator.num_rows as num_denominator_rows\r\nFROM\r\n(\r\n\tSELECT COUNT_BIG(*) AS num_violated_rows\r\n\tFROM\r\n\t(\r\n\t\tSELECT m.* \r\n\t\tFROM cdm_ibm_mdcd_v993.dbo.measurement m\r\n\t\t\r\n\t\tWHERE m.measurement_concept_id =  2212600\r\n\t\tAND m.unit_concept_id = 8840\r\n\t\tAND m.value_as_number IS NOT NULL\r\n\t\tAND m.value_as_number >    1000.0\r\n\t) violated_rows\r\n) violated_row_count,\r\n( \r\n\tSELECT COUNT_BIG(*) AS num_rows\r\n\tFROM cdm_ibm_mdcd_v993.dbo.measurement m\r\n\t\r\n\tWHERE measurement_concept_id =  2212600\r\n\tAND unit_concept_id = 8840\r\n\tAND value_as_number IS NOT NULL\r\n) denominator\r\n;","CHECK_NAME":"plausibleValueHigh","CHECK_LEVEL":"CONCEPT","CHECK_DESCRIPTION":"For the combination of CONCEPT_ID  2212600 (Triglycerides) and UNIT_CONCEPT_ID 8840 (milligram per deciliter), the number and percent of records that have a value higher than    1000.0.","CDM_TABLE_NAME":"MEASUREMENT","CDM_FIELD_NAME":"MEASUREMENT_CONCEPT_ID","CONCEPT_ID":" 2212600","UNIT_CONCEPT_ID":"8840","SQL_FILE":"concept_plausible_value_high.sql","CATEGORY":"Plausibility","SUBCATEGORY":"Atemporal","CONTEXT":"Verification","checkId":2049,"FAILED":0,"THRESHOLD_VALUE":5,"_row":"19.68"},{"NUM_VIOLATED_ROWS":0,"PCT_VIOLATED_ROWS":0,"NUM_DENOMINATOR_ROWS":0,"EXECUTION_TIME":"0.598985 secs","QUERY_TEXT":"\r\n/*********\r\nCONCEPT LEVEL check:\r\nPLAUSIBLE_VALUE_HIGH - find any MEASUREMENT records that have VALUE_AS_NUMBER with non-null value > plausible high value\r\n\r\nParameters used in this template:\r\ncdmDatabaseSchema = cdm_ibm_mdcd_v993.dbo\r\nconceptId =  2212643\r\nunitConceptId = 8713\r\nplausibleValueHigh =      36.0\r\n\r\n**********/\r\n\r\n\r\nSELECT num_violated_rows, CASE WHEN denominator.num_rows = 0 THEN 0 ELSE 1.0*num_violated_rows/denominator.num_rows END  AS pct_violated_rows,\r\n  denominator.num_rows as num_denominator_rows\r\nFROM\r\n(\r\n\tSELECT COUNT_BIG(*) AS num_violated_rows\r\n\tFROM\r\n\t(\r\n\t\tSELECT m.* \r\n\t\tFROM cdm_ibm_mdcd_v993.dbo.measurement m\r\n\t\t\r\n\t\tWHERE m.measurement_concept_id =  2212643\r\n\t\tAND m.unit_concept_id = 8713\r\n\t\tAND m.value_as_number IS NOT NULL\r\n\t\tAND m.value_as_number >      36.0\r\n\t) violated_rows\r\n) violated_row_count,\r\n( \r\n\tSELECT COUNT_BIG(*) AS num_rows\r\n\tFROM cdm_ibm_mdcd_v993.dbo.measurement m\r\n\t\r\n\tWHERE measurement_concept_id =  2212643\r\n\tAND unit_concept_id = 8713\r\n\tAND value_as_number IS NOT NULL\r\n) denominator\r\n;","CHECK_NAME":"plausibleValueHigh","CHECK_LEVEL":"CONCEPT","CHECK_DESCRIPTION":"For the combination of CONCEPT_ID  2212643 (Blood count; hemoglobin (Hgb)) and UNIT_CONCEPT_ID 8713 (gram per deciliter), the number and percent of records that have a value higher than      36.0.","CDM_TABLE_NAME":"MEASUREMENT","CDM_FIELD_NAME":"MEASUREMENT_CONCEPT_ID","CONCEPT_ID":" 2212643","UNIT_CONCEPT_ID":"8713","SQL_FILE":"concept_plausible_value_high.sql","CATEGORY":"Plausibility","SUBCATEGORY":"Atemporal","CONTEXT":"Verification","checkId":2050,"FAILED":0,"THRESHOLD_VALUE":5,"_row":"19.69"},{"NUM_VIOLATED_ROWS":0,"PCT_VIOLATED_ROWS":0,"NUM_DENOMINATOR_ROWS":0,"EXECUTION_TIME":"0.657976 secs","QUERY_TEXT":"\r\n/*********\r\nCONCEPT LEVEL check:\r\nPLAUSIBLE_VALUE_HIGH - find any MEASUREMENT records that have VALUE_AS_NUMBER with non-null value > plausible high value\r\n\r\nParameters used in this template:\r\ncdmDatabaseSchema = cdm_ibm_mdcd_v993.dbo\r\nconceptId =  2212643\r\nunitConceptId = 8837\r\nplausibleValueHigh =     319.0\r\n\r\n**********/\r\n\r\n\r\nSELECT num_violated_rows, CASE WHEN denominator.num_rows = 0 THEN 0 ELSE 1.0*num_violated_rows/denominator.num_rows END  AS pct_violated_rows,\r\n  denominator.num_rows as num_denominator_rows\r\nFROM\r\n(\r\n\tSELECT COUNT_BIG(*) AS num_violated_rows\r\n\tFROM\r\n\t(\r\n\t\tSELECT m.* \r\n\t\tFROM cdm_ibm_mdcd_v993.dbo.measurement m\r\n\t\t\r\n\t\tWHERE m.measurement_concept_id =  2212643\r\n\t\tAND m.unit_concept_id = 8837\r\n\t\tAND m.value_as_number IS NOT NULL\r\n\t\tAND m.value_as_number >     319.0\r\n\t) violated_rows\r\n) violated_row_count,\r\n( \r\n\tSELECT COUNT_BIG(*) AS num_rows\r\n\tFROM cdm_ibm_mdcd_v993.dbo.measurement m\r\n\t\r\n\tWHERE measurement_concept_id =  2212643\r\n\tAND unit_concept_id = 8837\r\n\tAND value_as_number IS NOT NULL\r\n) denominator\r\n;","CHECK_NAME":"plausibleValueHigh","CHECK_LEVEL":"CONCEPT","CHECK_DESCRIPTION":"For the combination of CONCEPT_ID  2212643 (Blood count; hemoglobin (Hgb)) and UNIT_CONCEPT_ID 8837 (microgram per deciliter), the number and percent of records that have a value higher than     319.0.","CDM_TABLE_NAME":"MEASUREMENT","CDM_FIELD_NAME":"MEASUREMENT_CONCEPT_ID","CONCEPT_ID":" 2212643","UNIT_CONCEPT_ID":"8837","SQL_FILE":"concept_plausible_value_high.sql","CATEGORY":"Plausibility","SUBCATEGORY":"Atemporal","CONTEXT":"Verification","checkId":2051,"FAILED":0,"THRESHOLD_VALUE":5,"_row":"19.70"},{"NUM_VIOLATED_ROWS":0,"PCT_VIOLATED_ROWS":0,"NUM_DENOMINATOR_ROWS":0,"EXECUTION_TIME":"0.633997 secs","QUERY_TEXT":"\r\n/*********\r\nCONCEPT LEVEL check:\r\nPLAUSIBLE_VALUE_HIGH - find any MEASUREMENT records that have VALUE_AS_NUMBER with non-null value > plausible high value\r\n\r\nParameters used in this template:\r\ncdmDatabaseSchema = cdm_ibm_mdcd_v993.dbo\r\nconceptId =  2212643\r\nunitConceptId = 8840\r\nplausibleValueHigh =      36.0\r\n\r\n**********/\r\n\r\n\r\nSELECT num_violated_rows, CASE WHEN denominator.num_rows = 0 THEN 0 ELSE 1.0*num_violated_rows/denominator.num_rows END  AS pct_violated_rows,\r\n  denominator.num_rows as num_denominator_rows\r\nFROM\r\n(\r\n\tSELECT COUNT_BIG(*) AS num_violated_rows\r\n\tFROM\r\n\t(\r\n\t\tSELECT m.* \r\n\t\tFROM cdm_ibm_mdcd_v993.dbo.measurement m\r\n\t\t\r\n\t\tWHERE m.measurement_concept_id =  2212643\r\n\t\tAND m.unit_concept_id = 8840\r\n\t\tAND m.value_as_number IS NOT NULL\r\n\t\tAND m.value_as_number >      36.0\r\n\t) violated_rows\r\n) violated_row_count,\r\n( \r\n\tSELECT COUNT_BIG(*) AS num_rows\r\n\tFROM cdm_ibm_mdcd_v993.dbo.measurement m\r\n\t\r\n\tWHERE measurement_concept_id =  2212643\r\n\tAND unit_concept_id = 8840\r\n\tAND value_as_number IS NOT NULL\r\n) denominator\r\n;","CHECK_NAME":"plausibleValueHigh","CHECK_LEVEL":"CONCEPT","CHECK_DESCRIPTION":"For the combination of CONCEPT_ID  2212643 (Blood count; hemoglobin (Hgb)) and UNIT_CONCEPT_ID 8840 (milligram per deciliter), the number and percent of records that have a value higher than      36.0.","CDM_TABLE_NAME":"MEASUREMENT","CDM_FIELD_NAME":"MEASUREMENT_CONCEPT_ID","CONCEPT_ID":" 2212643","UNIT_CONCEPT_ID":"8840","SQL_FILE":"concept_plausible_value_high.sql","CATEGORY":"Plausibility","SUBCATEGORY":"Atemporal","CONTEXT":"Verification","checkId":2052,"FAILED":0,"THRESHOLD_VALUE":5,"_row":"19.71"},{"NUM_VIOLATED_ROWS":0,"PCT_VIOLATED_ROWS":0,"NUM_DENOMINATOR_ROWS":0,"EXECUTION_TIME":"0.553981 secs","QUERY_TEXT":"\r\n/*********\r\nCONCEPT LEVEL check:\r\nPLAUSIBLE_VALUE_HIGH - find any MEASUREMENT records that have VALUE_AS_NUMBER with non-null value > plausible high value\r\n\r\nParameters used in this template:\r\ncdmDatabaseSchema = cdm_ibm_mdcd_v993.dbo\r\nconceptId =  2212742\r\nunitConceptId = 8554\r\nplausibleValueHigh =     100.0\r\n\r\n**********/\r\n\r\n\r\nSELECT num_violated_rows, CASE WHEN denominator.num_rows = 0 THEN 0 ELSE 1.0*num_violated_rows/denominator.num_rows END  AS pct_violated_rows,\r\n  denominator.num_rows as num_denominator_rows\r\nFROM\r\n(\r\n\tSELECT COUNT_BIG(*) AS num_violated_rows\r\n\tFROM\r\n\t(\r\n\t\tSELECT m.* \r\n\t\tFROM cdm_ibm_mdcd_v993.dbo.measurement m\r\n\t\t\r\n\t\tWHERE m.measurement_concept_id =  2212742\r\n\t\tAND m.unit_concept_id = 8554\r\n\t\tAND m.value_as_number IS NOT NULL\r\n\t\tAND m.value_as_number >     100.0\r\n\t) violated_rows\r\n) violated_row_count,\r\n( \r\n\tSELECT COUNT_BIG(*) AS num_rows\r\n\tFROM cdm_ibm_mdcd_v993.dbo.measurement m\r\n\t\r\n\tWHERE measurement_concept_id =  2212742\r\n\tAND unit_concept_id = 8554\r\n\tAND value_as_number IS NOT NULL\r\n) denominator\r\n;","CHECK_NAME":"plausibleValueHigh","CHECK_LEVEL":"CONCEPT","CHECK_DESCRIPTION":"For the combination of CONCEPT_ID  2212742 (Thromboplastin time, partial (PTT); plasma or whole blood) and UNIT_CONCEPT_ID 8554 (percent), the number and percent of records that have a value higher than     100.0.","CDM_TABLE_NAME":"MEASUREMENT","CDM_FIELD_NAME":"MEASUREMENT_CONCEPT_ID","CONCEPT_ID":" 2212742","UNIT_CONCEPT_ID":"8554","SQL_FILE":"concept_plausible_value_high.sql","CATEGORY":"Plausibility","SUBCATEGORY":"Atemporal","CONTEXT":"Verification","checkId":2053,"FAILED":0,"THRESHOLD_VALUE":5,"_row":"19.72"},{"NUM_VIOLATED_ROWS":0,"PCT_VIOLATED_ROWS":0,"NUM_DENOMINATOR_ROWS":0,"EXECUTION_TIME":"1.101965 secs","QUERY_TEXT":"\r\n/*********\r\nCONCEPT LEVEL check:\r\nPLAUSIBLE_VALUE_HIGH - find any MEASUREMENT records that have VALUE_AS_NUMBER with non-null value > plausible high value\r\n\r\nParameters used in this template:\r\ncdmDatabaseSchema = cdm_ibm_mdcd_v993.dbo\r\nconceptId =  3000034\r\nunitConceptId = 8723\r\nplausibleValueHigh =    1000.0\r\n\r\n**********/\r\n\r\n\r\nSELECT num_violated_rows, CASE WHEN denominator.num_rows = 0 THEN 0 ELSE 1.0*num_violated_rows/denominator.num_rows END  AS pct_violated_rows,\r\n  denominator.num_rows as num_denominator_rows\r\nFROM\r\n(\r\n\tSELECT COUNT_BIG(*) AS num_violated_rows\r\n\tFROM\r\n\t(\r\n\t\tSELECT m.* \r\n\t\tFROM cdm_ibm_mdcd_v993.dbo.measurement m\r\n\t\t\r\n\t\tWHERE m.measurement_concept_id =  3000034\r\n\t\tAND m.unit_concept_id = 8723\r\n\t\tAND m.value_as_number IS NOT NULL\r\n\t\tAND m.value_as_number >    1000.0\r\n\t) violated_rows\r\n) violated_row_count,\r\n( \r\n\tSELECT COUNT_BIG(*) AS num_rows\r\n\tFROM cdm_ibm_mdcd_v993.dbo.measurement m\r\n\t\r\n\tWHERE measurement_concept_id =  3000034\r\n\tAND unit_concept_id = 8723\r\n\tAND value_as_number IS NOT NULL\r\n) denominator\r\n;","CHECK_NAME":"plausibleValueHigh","CHECK_LEVEL":"CONCEPT","CHECK_DESCRIPTION":"For the combination of CONCEPT_ID  3000034 (Microalbumin [Mass/volume] in Urine) and UNIT_CONCEPT_ID 8723 (milligram per gram), the number and percent of records that have a value higher than    1000.0.","CDM_TABLE_NAME":"MEASUREMENT","CDM_FIELD_NAME":"MEASUREMENT_CONCEPT_ID","CONCEPT_ID":" 3000034","UNIT_CONCEPT_ID":"8723","SQL_FILE":"concept_plausible_value_high.sql","CATEGORY":"Plausibility","SUBCATEGORY":"Atemporal","CONTEXT":"Verification","checkId":2054,"FAILED":0,"THRESHOLD_VALUE":5,"_row":"19.73"},{"NUM_VIOLATED_ROWS":0,"PCT_VIOLATED_ROWS":0,"NUM_DENOMINATOR_ROWS":0,"EXECUTION_TIME":"5.482810 secs","QUERY_TEXT":"\r\n/*********\r\nCONCEPT LEVEL check:\r\nPLAUSIBLE_VALUE_HIGH - find any MEASUREMENT records that have VALUE_AS_NUMBER with non-null value > plausible high value\r\n\r\nParameters used in this template:\r\ncdmDatabaseSchema = cdm_ibm_mdcd_v993.dbo\r\nconceptId =  3000034\r\nunitConceptId = 8751\r\nplausibleValueHigh =    1000.0\r\n\r\n**********/\r\n\r\n\r\nSELECT num_violated_rows, CASE WHEN denominator.num_rows = 0 THEN 0 ELSE 1.0*num_violated_rows/denominator.num_rows END  AS pct_violated_rows,\r\n  denominator.num_rows as num_denominator_rows\r\nFROM\r\n(\r\n\tSELECT COUNT_BIG(*) AS num_violated_rows\r\n\tFROM\r\n\t(\r\n\t\tSELECT m.* \r\n\t\tFROM cdm_ibm_mdcd_v993.dbo.measurement m\r\n\t\t\r\n\t\tWHERE m.measurement_concept_id =  3000034\r\n\t\tAND m.unit_concept_id = 8751\r\n\t\tAND m.value_as_number IS NOT NULL\r\n\t\tAND m.value_as_number >    1000.0\r\n\t) violated_rows\r\n) violated_row_count,\r\n( \r\n\tSELECT COUNT_BIG(*) AS num_rows\r\n\tFROM cdm_ibm_mdcd_v993.dbo.measurement m\r\n\t\r\n\tWHERE measurement_concept_id =  3000034\r\n\tAND unit_concept_id = 8751\r\n\tAND value_as_number IS NOT NULL\r\n) denominator\r\n;","CHECK_NAME":"plausibleValueHigh","CHECK_LEVEL":"CONCEPT","CHECK_DESCRIPTION":"For the combination of CONCEPT_ID  3000034 (Microalbumin [Mass/volume] in Urine) and UNIT_CONCEPT_ID 8751 (milligram per liter), the number and percent of records that have a value higher than    1000.0.","CDM_TABLE_NAME":"MEASUREMENT","CDM_FIELD_NAME":"MEASUREMENT_CONCEPT_ID","CONCEPT_ID":" 3000034","UNIT_CONCEPT_ID":"8751","SQL_FILE":"concept_plausible_value_high.sql","CATEGORY":"Plausibility","SUBCATEGORY":"Atemporal","CONTEXT":"Verification","checkId":2055,"FAILED":0,"THRESHOLD_VALUE":5,"_row":"19.74"},{"NUM_VIOLATED_ROWS":0,"PCT_VIOLATED_ROWS":0,"NUM_DENOMINATOR_ROWS":0,"EXECUTION_TIME":"7.987792 secs","QUERY_TEXT":"\r\n/*********\r\nCONCEPT LEVEL check:\r\nPLAUSIBLE_VALUE_HIGH - find any MEASUREMENT records that have VALUE_AS_NUMBER with non-null value > plausible high value\r\n\r\nParameters used in this template:\r\ncdmDatabaseSchema = cdm_ibm_mdcd_v993.dbo\r\nconceptId =  3000034\r\nunitConceptId = 8837\r\nplausibleValueHigh =    1000.0\r\n\r\n**********/\r\n\r\n\r\nSELECT num_violated_rows, CASE WHEN denominator.num_rows = 0 THEN 0 ELSE 1.0*num_violated_rows/denominator.num_rows END  AS pct_violated_rows,\r\n  denominator.num_rows as num_denominator_rows\r\nFROM\r\n(\r\n\tSELECT COUNT_BIG(*) AS num_violated_rows\r\n\tFROM\r\n\t(\r\n\t\tSELECT m.* \r\n\t\tFROM cdm_ibm_mdcd_v993.dbo.measurement m\r\n\t\t\r\n\t\tWHERE m.measurement_concept_id =  3000034\r\n\t\tAND m.unit_concept_id = 8837\r\n\t\tAND m.value_as_number IS NOT NULL\r\n\t\tAND m.value_as_number >    1000.0\r\n\t) violated_rows\r\n) violated_row_count,\r\n( \r\n\tSELECT COUNT_BIG(*) AS num_rows\r\n\tFROM cdm_ibm_mdcd_v993.dbo.measurement m\r\n\t\r\n\tWHERE measurement_concept_id =  3000034\r\n\tAND unit_concept_id = 8837\r\n\tAND value_as_number IS NOT NULL\r\n) denominator\r\n;","CHECK_NAME":"plausibleValueHigh","CHECK_LEVEL":"CONCEPT","CHECK_DESCRIPTION":"For the combination of CONCEPT_ID  3000034 (Microalbumin [Mass/volume] in Urine) and UNIT_CONCEPT_ID 8837 (microgram per deciliter), the number and percent of records that have a value higher than    1000.0.","CDM_TABLE_NAME":"MEASUREMENT","CDM_FIELD_NAME":"MEASUREMENT_CONCEPT_ID","CONCEPT_ID":" 3000034","UNIT_CONCEPT_ID":"8837","SQL_FILE":"concept_plausible_value_high.sql","CATEGORY":"Plausibility","SUBCATEGORY":"Atemporal","CONTEXT":"Verification","checkId":2056,"FAILED":0,"THRESHOLD_VALUE":5,"_row":"19.75"},{"NUM_VIOLATED_ROWS":0,"PCT_VIOLATED_ROWS":0,"NUM_DENOMINATOR_ROWS":0,"EXECUTION_TIME":"0.999968 secs","QUERY_TEXT":"\r\n/*********\r\nCONCEPT LEVEL check:\r\nPLAUSIBLE_VALUE_HIGH - find any MEASUREMENT records that have VALUE_AS_NUMBER with non-null value > plausible high value\r\n\r\nParameters used in this template:\r\ncdmDatabaseSchema = cdm_ibm_mdcd_v993.dbo\r\nconceptId =  3000034\r\nunitConceptId = 8838\r\nplausibleValueHigh =    1000.0\r\n\r\n**********/\r\n\r\n\r\nSELECT num_violated_rows, CASE WHEN denominator.num_rows = 0 THEN 0 ELSE 1.0*num_violated_rows/denominator.num_rows END  AS pct_violated_rows,\r\n  denominator.num_rows as num_denominator_rows\r\nFROM\r\n(\r\n\tSELECT COUNT_BIG(*) AS num_violated_rows\r\n\tFROM\r\n\t(\r\n\t\tSELECT m.* \r\n\t\tFROM cdm_ibm_mdcd_v993.dbo.measurement m\r\n\t\t\r\n\t\tWHERE m.measurement_concept_id =  3000034\r\n\t\tAND m.unit_concept_id = 8838\r\n\t\tAND m.value_as_number IS NOT NULL\r\n\t\tAND m.value_as_number >    1000.0\r\n\t) violated_rows\r\n) violated_row_count,\r\n( \r\n\tSELECT COUNT_BIG(*) AS num_rows\r\n\tFROM cdm_ibm_mdcd_v993.dbo.measurement m\r\n\t\r\n\tWHERE measurement_concept_id =  3000034\r\n\tAND unit_concept_id = 8838\r\n\tAND value_as_number IS NOT NULL\r\n) denominator\r\n;","CHECK_NAME":"plausibleValueHigh","CHECK_LEVEL":"CONCEPT","CHECK_DESCRIPTION":"For the combination of CONCEPT_ID  3000034 (Microalbumin [Mass/volume] in Urine) and UNIT_CONCEPT_ID 8838 (microgram per milligram), the number and percent of records that have a value higher than    1000.0.","CDM_TABLE_NAME":"MEASUREMENT","CDM_FIELD_NAME":"MEASUREMENT_CONCEPT_ID","CONCEPT_ID":" 3000034","UNIT_CONCEPT_ID":"8838","SQL_FILE":"concept_plausible_value_high.sql","CATEGORY":"Plausibility","SUBCATEGORY":"Atemporal","CONTEXT":"Verification","checkId":2057,"FAILED":0,"THRESHOLD_VALUE":5,"_row":"19.76"},{"NUM_VIOLATED_ROWS":0,"PCT_VIOLATED_ROWS":0,"NUM_DENOMINATOR_ROWS":0,"EXECUTION_TIME":"6.978815 secs","QUERY_TEXT":"\r\n/*********\r\nCONCEPT LEVEL check:\r\nPLAUSIBLE_VALUE_HIGH - find any MEASUREMENT records that have VALUE_AS_NUMBER with non-null value > plausible high value\r\n\r\nParameters used in this template:\r\ncdmDatabaseSchema = cdm_ibm_mdcd_v993.dbo\r\nconceptId =  3000034\r\nunitConceptId = 8840\r\nplausibleValueHigh =    1000.0\r\n\r\n**********/\r\n\r\n\r\nSELECT num_violated_rows, CASE WHEN denominator.num_rows = 0 THEN 0 ELSE 1.0*num_violated_rows/denominator.num_rows END  AS pct_violated_rows,\r\n  denominator.num_rows as num_denominator_rows\r\nFROM\r\n(\r\n\tSELECT COUNT_BIG(*) AS num_violated_rows\r\n\tFROM\r\n\t(\r\n\t\tSELECT m.* \r\n\t\tFROM cdm_ibm_mdcd_v993.dbo.measurement m\r\n\t\t\r\n\t\tWHERE m.measurement_concept_id =  3000034\r\n\t\tAND m.unit_concept_id = 8840\r\n\t\tAND m.value_as_number IS NOT NULL\r\n\t\tAND m.value_as_number >    1000.0\r\n\t) violated_rows\r\n) violated_row_count,\r\n( \r\n\tSELECT COUNT_BIG(*) AS num_rows\r\n\tFROM cdm_ibm_mdcd_v993.dbo.measurement m\r\n\t\r\n\tWHERE measurement_concept_id =  3000034\r\n\tAND unit_concept_id = 8840\r\n\tAND value_as_number IS NOT NULL\r\n) denominator\r\n;","CHECK_NAME":"plausibleValueHigh","CHECK_LEVEL":"CONCEPT","CHECK_DESCRIPTION":"For the combination of CONCEPT_ID  3000034 (Microalbumin [Mass/volume] in Urine) and UNIT_CONCEPT_ID 8840 (milligram per deciliter), the number and percent of records that have a value higher than    1000.0.","CDM_TABLE_NAME":"MEASUREMENT","CDM_FIELD_NAME":"MEASUREMENT_CONCEPT_ID","CONCEPT_ID":" 3000034","UNIT_CONCEPT_ID":"8840","SQL_FILE":"concept_plausible_value_high.sql","CATEGORY":"Plausibility","SUBCATEGORY":"Atemporal","CONTEXT":"Verification","checkId":2058,"FAILED":0,"THRESHOLD_VALUE":5,"_row":"19.77"},{"NUM_VIOLATED_ROWS":0,"PCT_VIOLATED_ROWS":0,"NUM_DENOMINATOR_ROWS":0,"EXECUTION_TIME":"1.771959 secs","QUERY_TEXT":"\r\n/*********\r\nCONCEPT LEVEL check:\r\nPLAUSIBLE_VALUE_HIGH - find any MEASUREMENT records that have VALUE_AS_NUMBER with non-null value > plausible high value\r\n\r\nParameters used in this template:\r\ncdmDatabaseSchema = cdm_ibm_mdcd_v993.dbo\r\nconceptId =  3000034\r\nunitConceptId = 8859\r\nplausibleValueHigh =    1000.0\r\n\r\n**********/\r\n\r\n\r\nSELECT num_violated_rows, CASE WHEN denominator.num_rows = 0 THEN 0 ELSE 1.0*num_violated_rows/denominator.num_rows END  AS pct_violated_rows,\r\n  denominator.num_rows as num_denominator_rows\r\nFROM\r\n(\r\n\tSELECT COUNT_BIG(*) AS num_violated_rows\r\n\tFROM\r\n\t(\r\n\t\tSELECT m.* \r\n\t\tFROM cdm_ibm_mdcd_v993.dbo.measurement m\r\n\t\t\r\n\t\tWHERE m.measurement_concept_id =  3000034\r\n\t\tAND m.unit_concept_id = 8859\r\n\t\tAND m.value_as_number IS NOT NULL\r\n\t\tAND m.value_as_number >    1000.0\r\n\t) violated_rows\r\n) violated_row_count,\r\n( \r\n\tSELECT COUNT_BIG(*) AS num_rows\r\n\tFROM cdm_ibm_mdcd_v993.dbo.measurement m\r\n\t\r\n\tWHERE measurement_concept_id =  3000034\r\n\tAND unit_concept_id = 8859\r\n\tAND value_as_number IS NOT NULL\r\n) denominator\r\n;","CHECK_NAME":"plausibleValueHigh","CHECK_LEVEL":"CONCEPT","CHECK_DESCRIPTION":"For the combination of CONCEPT_ID  3000034 (Microalbumin [Mass/volume] in Urine) and UNIT_CONCEPT_ID 8859 (microgram per milliliter), the number and percent of records that have a value higher than    1000.0.","CDM_TABLE_NAME":"MEASUREMENT","CDM_FIELD_NAME":"MEASUREMENT_CONCEPT_ID","CONCEPT_ID":" 3000034","UNIT_CONCEPT_ID":"8859","SQL_FILE":"concept_plausible_value_high.sql","CATEGORY":"Plausibility","SUBCATEGORY":"Atemporal","CONTEXT":"Verification","checkId":2059,"FAILED":0,"THRESHOLD_VALUE":5,"_row":"19.78"},{"NUM_VIOLATED_ROWS":0,"PCT_VIOLATED_ROWS":0,"NUM_DENOMINATOR_ROWS":0,"EXECUTION_TIME":"3.785910 secs","QUERY_TEXT":"\r\n/*********\r\nCONCEPT LEVEL check:\r\nPLAUSIBLE_VALUE_HIGH - find any MEASUREMENT records that have VALUE_AS_NUMBER with non-null value > plausible high value\r\n\r\nParameters used in this template:\r\ncdmDatabaseSchema = cdm_ibm_mdcd_v993.dbo\r\nconceptId =  3000185\r\nunitConceptId = 8554\r\nplausibleValueHigh =     100.0\r\n\r\n**********/\r\n\r\n\r\nSELECT num_violated_rows, CASE WHEN denominator.num_rows = 0 THEN 0 ELSE 1.0*num_violated_rows/denominator.num_rows END  AS pct_violated_rows,\r\n  denominator.num_rows as num_denominator_rows\r\nFROM\r\n(\r\n\tSELECT COUNT_BIG(*) AS num_violated_rows\r\n\tFROM\r\n\t(\r\n\t\tSELECT m.* \r\n\t\tFROM cdm_ibm_mdcd_v993.dbo.measurement m\r\n\t\t\r\n\t\tWHERE m.measurement_concept_id =  3000185\r\n\t\tAND m.unit_concept_id = 8554\r\n\t\tAND m.value_as_number IS NOT NULL\r\n\t\tAND m.value_as_number >     100.0\r\n\t) violated_rows\r\n) violated_row_count,\r\n( \r\n\tSELECT COUNT_BIG(*) AS num_rows\r\n\tFROM cdm_ibm_mdcd_v993.dbo.measurement m\r\n\t\r\n\tWHERE measurement_concept_id =  3000185\r\n\tAND unit_concept_id = 8554\r\n\tAND value_as_number IS NOT NULL\r\n) denominator\r\n;","CHECK_NAME":"plausibleValueHigh","CHECK_LEVEL":"CONCEPT","CHECK_DESCRIPTION":"For the combination of CONCEPT_ID  3000185 (Iron saturation [Mass Fraction] in Serum or Plasma) and UNIT_CONCEPT_ID 8554 (percent), the number and percent of records that have a value higher than     100.0.","CDM_TABLE_NAME":"MEASUREMENT","CDM_FIELD_NAME":"MEASUREMENT_CONCEPT_ID","CONCEPT_ID":" 3000185","UNIT_CONCEPT_ID":"8554","SQL_FILE":"concept_plausible_value_high.sql","CATEGORY":"Plausibility","SUBCATEGORY":"Atemporal","CONTEXT":"Verification","checkId":2060,"FAILED":0,"THRESHOLD_VALUE":5,"_row":"19.79"},{"NUM_VIOLATED_ROWS":0,"PCT_VIOLATED_ROWS":0,"NUM_DENOMINATOR_ROWS":0,"EXECUTION_TIME":"2.819929 secs","QUERY_TEXT":"\r\n/*********\r\nCONCEPT LEVEL check:\r\nPLAUSIBLE_VALUE_HIGH - find any MEASUREMENT records that have VALUE_AS_NUMBER with non-null value > plausible high value\r\n\r\nParameters used in this template:\r\ncdmDatabaseSchema = cdm_ibm_mdcd_v993.dbo\r\nconceptId =  3000483\r\nunitConceptId = 8840\r\nplausibleValueHigh =     300.0\r\n\r\n**********/\r\n\r\n\r\nSELECT num_violated_rows, CASE WHEN denominator.num_rows = 0 THEN 0 ELSE 1.0*num_violated_rows/denominator.num_rows END  AS pct_violated_rows,\r\n  denominator.num_rows as num_denominator_rows\r\nFROM\r\n(\r\n\tSELECT COUNT_BIG(*) AS num_violated_rows\r\n\tFROM\r\n\t(\r\n\t\tSELECT m.* \r\n\t\tFROM cdm_ibm_mdcd_v993.dbo.measurement m\r\n\t\t\r\n\t\tWHERE m.measurement_concept_id =  3000483\r\n\t\tAND m.unit_concept_id = 8840\r\n\t\tAND m.value_as_number IS NOT NULL\r\n\t\tAND m.value_as_number >     300.0\r\n\t) violated_rows\r\n) violated_row_count,\r\n( \r\n\tSELECT COUNT_BIG(*) AS num_rows\r\n\tFROM cdm_ibm_mdcd_v993.dbo.measurement m\r\n\t\r\n\tWHERE measurement_concept_id =  3000483\r\n\tAND unit_concept_id = 8840\r\n\tAND value_as_number IS NOT NULL\r\n) denominator\r\n;","CHECK_NAME":"plausibleValueHigh","CHECK_LEVEL":"CONCEPT","CHECK_DESCRIPTION":"For the combination of CONCEPT_ID  3000483 (Glucose [Mass/volume] in Blood) and UNIT_CONCEPT_ID 8840 (milligram per deciliter), the number and percent of records that have a value higher than     300.0.","CDM_TABLE_NAME":"MEASUREMENT","CDM_FIELD_NAME":"MEASUREMENT_CONCEPT_ID","CONCEPT_ID":" 3000483","UNIT_CONCEPT_ID":"8840","SQL_FILE":"concept_plausible_value_high.sql","CATEGORY":"Plausibility","SUBCATEGORY":"Atemporal","CONTEXT":"Verification","checkId":2061,"FAILED":0,"THRESHOLD_VALUE":5,"_row":"19.80"},{"NUM_VIOLATED_ROWS":0,"PCT_VIOLATED_ROWS":0,"NUM_DENOMINATOR_ROWS":0,"EXECUTION_TIME":"2.762920 secs","QUERY_TEXT":"\r\n/*********\r\nCONCEPT LEVEL check:\r\nPLAUSIBLE_VALUE_HIGH - find any MEASUREMENT records that have VALUE_AS_NUMBER with non-null value > plausible high value\r\n\r\nParameters used in this template:\r\ncdmDatabaseSchema = cdm_ibm_mdcd_v993.dbo\r\nconceptId =  3000551\r\nunitConceptId = 8554\r\nplausibleValueHigh =     100.0\r\n\r\n**********/\r\n\r\n\r\nSELECT num_violated_rows, CASE WHEN denominator.num_rows = 0 THEN 0 ELSE 1.0*num_violated_rows/denominator.num_rows END  AS pct_violated_rows,\r\n  denominator.num_rows as num_denominator_rows\r\nFROM\r\n(\r\n\tSELECT COUNT_BIG(*) AS num_violated_rows\r\n\tFROM\r\n\t(\r\n\t\tSELECT m.* \r\n\t\tFROM cdm_ibm_mdcd_v993.dbo.measurement m\r\n\t\t\r\n\t\tWHERE m.measurement_concept_id =  3000551\r\n\t\tAND m.unit_concept_id = 8554\r\n\t\tAND m.value_as_number IS NOT NULL\r\n\t\tAND m.value_as_number >     100.0\r\n\t) violated_rows\r\n) violated_row_count,\r\n( \r\n\tSELECT COUNT_BIG(*) AS num_rows\r\n\tFROM cdm_ibm_mdcd_v993.dbo.measurement m\r\n\t\r\n\tWHERE measurement_concept_id =  3000551\r\n\tAND unit_concept_id = 8554\r\n\tAND value_as_number IS NOT NULL\r\n) denominator\r\n;","CHECK_NAME":"plausibleValueHigh","CHECK_LEVEL":"CONCEPT","CHECK_DESCRIPTION":"For the combination of CONCEPT_ID  3000551 (Thyroxine (T4) free index in Serum or Plasma by calculation) and UNIT_CONCEPT_ID 8554 (percent), the number and percent of records that have a value higher than     100.0.","CDM_TABLE_NAME":"MEASUREMENT","CDM_FIELD_NAME":"MEASUREMENT_CONCEPT_ID","CONCEPT_ID":" 3000551","UNIT_CONCEPT_ID":"8554","SQL_FILE":"concept_plausible_value_high.sql","CATEGORY":"Plausibility","SUBCATEGORY":"Atemporal","CONTEXT":"Verification","checkId":2062,"FAILED":0,"THRESHOLD_VALUE":5,"_row":"19.81"},{"NUM_VIOLATED_ROWS":0,"PCT_VIOLATED_ROWS":0,"NUM_DENOMINATOR_ROWS":0,"EXECUTION_TIME":"3.067860 secs","QUERY_TEXT":"\r\n/*********\r\nCONCEPT LEVEL check:\r\nPLAUSIBLE_VALUE_HIGH - find any MEASUREMENT records that have VALUE_AS_NUMBER with non-null value > plausible high value\r\n\r\nParameters used in this template:\r\ncdmDatabaseSchema = cdm_ibm_mdcd_v993.dbo\r\nconceptId =  3000593\r\nunitConceptId = 8725\r\nplausibleValueHigh =    1000.0\r\n\r\n**********/\r\n\r\n\r\nSELECT num_violated_rows, CASE WHEN denominator.num_rows = 0 THEN 0 ELSE 1.0*num_violated_rows/denominator.num_rows END  AS pct_violated_rows,\r\n  denominator.num_rows as num_denominator_rows\r\nFROM\r\n(\r\n\tSELECT COUNT_BIG(*) AS num_violated_rows\r\n\tFROM\r\n\t(\r\n\t\tSELECT m.* \r\n\t\tFROM cdm_ibm_mdcd_v993.dbo.measurement m\r\n\t\t\r\n\t\tWHERE m.measurement_concept_id =  3000593\r\n\t\tAND m.unit_concept_id = 8725\r\n\t\tAND m.value_as_number IS NOT NULL\r\n\t\tAND m.value_as_number >    1000.0\r\n\t) violated_rows\r\n) violated_row_count,\r\n( \r\n\tSELECT COUNT_BIG(*) AS num_rows\r\n\tFROM cdm_ibm_mdcd_v993.dbo.measurement m\r\n\t\r\n\tWHERE measurement_concept_id =  3000593\r\n\tAND unit_concept_id = 8725\r\n\tAND value_as_number IS NOT NULL\r\n) denominator\r\n;","CHECK_NAME":"plausibleValueHigh","CHECK_LEVEL":"CONCEPT","CHECK_DESCRIPTION":"For the combination of CONCEPT_ID  3000593 (Cobalamin (Vitamin B12) [Mass/volume] in Serum or Plasma) and UNIT_CONCEPT_ID 8725 (nanogram per liter), the number and percent of records that have a value higher than    1000.0.","CDM_TABLE_NAME":"MEASUREMENT","CDM_FIELD_NAME":"MEASUREMENT_CONCEPT_ID","CONCEPT_ID":" 3000593","UNIT_CONCEPT_ID":"8725","SQL_FILE":"concept_plausible_value_high.sql","CATEGORY":"Plausibility","SUBCATEGORY":"Atemporal","CONTEXT":"Verification","checkId":2063,"FAILED":0,"THRESHOLD_VALUE":5,"_row":"19.82"},{"NUM_VIOLATED_ROWS":0,"PCT_VIOLATED_ROWS":0,"NUM_DENOMINATOR_ROWS":0,"EXECUTION_TIME":"1.065970 secs","QUERY_TEXT":"\r\n/*********\r\nCONCEPT LEVEL check:\r\nPLAUSIBLE_VALUE_HIGH - find any MEASUREMENT records that have VALUE_AS_NUMBER with non-null value > plausible high value\r\n\r\nParameters used in this template:\r\ncdmDatabaseSchema = cdm_ibm_mdcd_v993.dbo\r\nconceptId =  3000593\r\nunitConceptId = 8729\r\nplausibleValueHigh =     600.0\r\n\r\n**********/\r\n\r\n\r\nSELECT num_violated_rows, CASE WHEN denominator.num_rows = 0 THEN 0 ELSE 1.0*num_violated_rows/denominator.num_rows END  AS pct_violated_rows,\r\n  denominator.num_rows as num_denominator_rows\r\nFROM\r\n(\r\n\tSELECT COUNT_BIG(*) AS num_violated_rows\r\n\tFROM\r\n\t(\r\n\t\tSELECT m.* \r\n\t\tFROM cdm_ibm_mdcd_v993.dbo.measurement m\r\n\t\t\r\n\t\tWHERE m.measurement_concept_id =  3000593\r\n\t\tAND m.unit_concept_id = 8729\r\n\t\tAND m.value_as_number IS NOT NULL\r\n\t\tAND m.value_as_number >     600.0\r\n\t) violated_rows\r\n) violated_row_count,\r\n( \r\n\tSELECT COUNT_BIG(*) AS num_rows\r\n\tFROM cdm_ibm_mdcd_v993.dbo.measurement m\r\n\t\r\n\tWHERE measurement_concept_id =  3000593\r\n\tAND unit_concept_id = 8729\r\n\tAND value_as_number IS NOT NULL\r\n) denominator\r\n;","CHECK_NAME":"plausibleValueHigh","CHECK_LEVEL":"CONCEPT","CHECK_DESCRIPTION":"For the combination of CONCEPT_ID  3000593 (Cobalamin (Vitamin B12) [Mass/volume] in Serum or Plasma) and UNIT_CONCEPT_ID 8729 (picomole per liter), the number and percent of records that have a value higher than     600.0.","CDM_TABLE_NAME":"MEASUREMENT","CDM_FIELD_NAME":"MEASUREMENT_CONCEPT_ID","CONCEPT_ID":" 3000593","UNIT_CONCEPT_ID":"8729","SQL_FILE":"concept_plausible_value_high.sql","CATEGORY":"Plausibility","SUBCATEGORY":"Atemporal","CONTEXT":"Verification","checkId":2064,"FAILED":0,"THRESHOLD_VALUE":5,"_row":"19.83"},{"NUM_VIOLATED_ROWS":0,"PCT_VIOLATED_ROWS":0,"NUM_DENOMINATOR_ROWS":0,"EXECUTION_TIME":"0.790977 secs","QUERY_TEXT":"\r\n/*********\r\nCONCEPT LEVEL check:\r\nPLAUSIBLE_VALUE_HIGH - find any MEASUREMENT records that have VALUE_AS_NUMBER with non-null value > plausible high value\r\n\r\nParameters used in this template:\r\ncdmDatabaseSchema = cdm_ibm_mdcd_v993.dbo\r\nconceptId =  3000593\r\nunitConceptId = 8736\r\nplausibleValueHigh =     346.0\r\n\r\n**********/\r\n\r\n\r\nSELECT num_violated_rows, CASE WHEN denominator.num_rows = 0 THEN 0 ELSE 1.0*num_violated_rows/denominator.num_rows END  AS pct_violated_rows,\r\n  denominator.num_rows as num_denominator_rows\r\nFROM\r\n(\r\n\tSELECT COUNT_BIG(*) AS num_violated_rows\r\n\tFROM\r\n\t(\r\n\t\tSELECT m.* \r\n\t\tFROM cdm_ibm_mdcd_v993.dbo.measurement m\r\n\t\t\r\n\t\tWHERE m.measurement_concept_id =  3000593\r\n\t\tAND m.unit_concept_id = 8736\r\n\t\tAND m.value_as_number IS NOT NULL\r\n\t\tAND m.value_as_number >     346.0\r\n\t) violated_rows\r\n) violated_row_count,\r\n( \r\n\tSELECT COUNT_BIG(*) AS num_rows\r\n\tFROM cdm_ibm_mdcd_v993.dbo.measurement m\r\n\t\r\n\tWHERE measurement_concept_id =  3000593\r\n\tAND unit_concept_id = 8736\r\n\tAND value_as_number IS NOT NULL\r\n) denominator\r\n;","CHECK_NAME":"plausibleValueHigh","CHECK_LEVEL":"CONCEPT","CHECK_DESCRIPTION":"For the combination of CONCEPT_ID  3000593 (Cobalamin (Vitamin B12) [Mass/volume] in Serum or Plasma) and UNIT_CONCEPT_ID 8736 (nanomole per liter), the number and percent of records that have a value higher than     346.0.","CDM_TABLE_NAME":"MEASUREMENT","CDM_FIELD_NAME":"MEASUREMENT_CONCEPT_ID","CONCEPT_ID":" 3000593","UNIT_CONCEPT_ID":"8736","SQL_FILE":"concept_plausible_value_high.sql","CATEGORY":"Plausibility","SUBCATEGORY":"Atemporal","CONTEXT":"Verification","checkId":2065,"FAILED":0,"THRESHOLD_VALUE":5,"_row":"19.84"},{"NUM_VIOLATED_ROWS":0,"PCT_VIOLATED_ROWS":0,"NUM_DENOMINATOR_ROWS":0,"EXECUTION_TIME":"0.770968 secs","QUERY_TEXT":"\r\n/*********\r\nCONCEPT LEVEL check:\r\nPLAUSIBLE_VALUE_HIGH - find any MEASUREMENT records that have VALUE_AS_NUMBER with non-null value > plausible high value\r\n\r\nParameters used in this template:\r\ncdmDatabaseSchema = cdm_ibm_mdcd_v993.dbo\r\nconceptId =  3000593\r\nunitConceptId = 8845\r\nplausibleValueHigh =    1200.0\r\n\r\n**********/\r\n\r\n\r\nSELECT num_violated_rows, CASE WHEN denominator.num_rows = 0 THEN 0 ELSE 1.0*num_violated_rows/denominator.num_rows END  AS pct_violated_rows,\r\n  denominator.num_rows as num_denominator_rows\r\nFROM\r\n(\r\n\tSELECT COUNT_BIG(*) AS num_violated_rows\r\n\tFROM\r\n\t(\r\n\t\tSELECT m.* \r\n\t\tFROM cdm_ibm_mdcd_v993.dbo.measurement m\r\n\t\t\r\n\t\tWHERE m.measurement_concept_id =  3000593\r\n\t\tAND m.unit_concept_id = 8845\r\n\t\tAND m.value_as_number IS NOT NULL\r\n\t\tAND m.value_as_number >    1200.0\r\n\t) violated_rows\r\n) violated_row_count,\r\n( \r\n\tSELECT COUNT_BIG(*) AS num_rows\r\n\tFROM cdm_ibm_mdcd_v993.dbo.measurement m\r\n\t\r\n\tWHERE measurement_concept_id =  3000593\r\n\tAND unit_concept_id = 8845\r\n\tAND value_as_number IS NOT NULL\r\n) denominator\r\n;","CHECK_NAME":"plausibleValueHigh","CHECK_LEVEL":"CONCEPT","CHECK_DESCRIPTION":"For the combination of CONCEPT_ID  3000593 (Cobalamin (Vitamin B12) [Mass/volume] in Serum or Plasma) and UNIT_CONCEPT_ID 8845 (picogram per milliliter), the number and percent of records that have a value higher than    1200.0.","CDM_TABLE_NAME":"MEASUREMENT","CDM_FIELD_NAME":"MEASUREMENT_CONCEPT_ID","CONCEPT_ID":" 3000593","UNIT_CONCEPT_ID":"8845","SQL_FILE":"concept_plausible_value_high.sql","CATEGORY":"Plausibility","SUBCATEGORY":"Atemporal","CONTEXT":"Verification","checkId":2066,"FAILED":0,"THRESHOLD_VALUE":5,"_row":"19.85"},{"NUM_VIOLATED_ROWS":0,"PCT_VIOLATED_ROWS":0,"NUM_DENOMINATOR_ROWS":0,"EXECUTION_TIME":"0.539986 secs","QUERY_TEXT":"\r\n/*********\r\nCONCEPT LEVEL check:\r\nPLAUSIBLE_VALUE_HIGH - find any MEASUREMENT records that have VALUE_AS_NUMBER with non-null value > plausible high value\r\n\r\nParameters used in this template:\r\ncdmDatabaseSchema = cdm_ibm_mdcd_v993.dbo\r\nconceptId =  3000620\r\nunitConceptId = 8636\r\nplausibleValueHigh =       4.0\r\n\r\n**********/\r\n\r\n\r\nSELECT num_violated_rows, CASE WHEN denominator.num_rows = 0 THEN 0 ELSE 1.0*num_violated_rows/denominator.num_rows END  AS pct_violated_rows,\r\n  denominator.num_rows as num_denominator_rows\r\nFROM\r\n(\r\n\tSELECT COUNT_BIG(*) AS num_violated_rows\r\n\tFROM\r\n\t(\r\n\t\tSELECT m.* \r\n\t\tFROM cdm_ibm_mdcd_v993.dbo.measurement m\r\n\t\t\r\n\t\tWHERE m.measurement_concept_id =  3000620\r\n\t\tAND m.unit_concept_id = 8636\r\n\t\tAND m.value_as_number IS NOT NULL\r\n\t\tAND m.value_as_number >       4.0\r\n\t) violated_rows\r\n) violated_row_count,\r\n( \r\n\tSELECT COUNT_BIG(*) AS num_rows\r\n\tFROM cdm_ibm_mdcd_v993.dbo.measurement m\r\n\t\r\n\tWHERE measurement_concept_id =  3000620\r\n\tAND unit_concept_id = 8636\r\n\tAND value_as_number IS NOT NULL\r\n) denominator\r\n;","CHECK_NAME":"plausibleValueHigh","CHECK_LEVEL":"CONCEPT","CHECK_DESCRIPTION":"For the combination of CONCEPT_ID  3000620 (Complement C3 [Mass/volume] in Serum or Plasma) and UNIT_CONCEPT_ID 8636 (gram per liter), the number and percent of records that have a value higher than       4.0.","CDM_TABLE_NAME":"MEASUREMENT","CDM_FIELD_NAME":"MEASUREMENT_CONCEPT_ID","CONCEPT_ID":" 3000620","UNIT_CONCEPT_ID":"8636","SQL_FILE":"concept_plausible_value_high.sql","CATEGORY":"Plausibility","SUBCATEGORY":"Atemporal","CONTEXT":"Verification","checkId":2067,"FAILED":0,"THRESHOLD_VALUE":5,"_row":"19.86"},{"NUM_VIOLATED_ROWS":0,"PCT_VIOLATED_ROWS":0,"NUM_DENOMINATOR_ROWS":0,"EXECUTION_TIME":"3.772896 secs","QUERY_TEXT":"\r\n/*********\r\nCONCEPT LEVEL check:\r\nPLAUSIBLE_VALUE_HIGH - find any MEASUREMENT records that have VALUE_AS_NUMBER with non-null value > plausible high value\r\n\r\nParameters used in this template:\r\ncdmDatabaseSchema = cdm_ibm_mdcd_v993.dbo\r\nconceptId =  3000620\r\nunitConceptId = 8751\r\nplausibleValueHigh =    2000.0\r\n\r\n**********/\r\n\r\n\r\nSELECT num_violated_rows, CASE WHEN denominator.num_rows = 0 THEN 0 ELSE 1.0*num_violated_rows/denominator.num_rows END  AS pct_violated_rows,\r\n  denominator.num_rows as num_denominator_rows\r\nFROM\r\n(\r\n\tSELECT COUNT_BIG(*) AS num_violated_rows\r\n\tFROM\r\n\t(\r\n\t\tSELECT m.* \r\n\t\tFROM cdm_ibm_mdcd_v993.dbo.measurement m\r\n\t\t\r\n\t\tWHERE m.measurement_concept_id =  3000620\r\n\t\tAND m.unit_concept_id = 8751\r\n\t\tAND m.value_as_number IS NOT NULL\r\n\t\tAND m.value_as_number >    2000.0\r\n\t) violated_rows\r\n) violated_row_count,\r\n( \r\n\tSELECT COUNT_BIG(*) AS num_rows\r\n\tFROM cdm_ibm_mdcd_v993.dbo.measurement m\r\n\t\r\n\tWHERE measurement_concept_id =  3000620\r\n\tAND unit_concept_id = 8751\r\n\tAND value_as_number IS NOT NULL\r\n) denominator\r\n;","CHECK_NAME":"plausibleValueHigh","CHECK_LEVEL":"CONCEPT","CHECK_DESCRIPTION":"For the combination of CONCEPT_ID  3000620 (Complement C3 [Mass/volume] in Serum or Plasma) and UNIT_CONCEPT_ID 8751 (milligram per liter), the number and percent of records that have a value higher than    2000.0.","CDM_TABLE_NAME":"MEASUREMENT","CDM_FIELD_NAME":"MEASUREMENT_CONCEPT_ID","CONCEPT_ID":" 3000620","UNIT_CONCEPT_ID":"8751","SQL_FILE":"concept_plausible_value_high.sql","CATEGORY":"Plausibility","SUBCATEGORY":"Atemporal","CONTEXT":"Verification","checkId":2068,"FAILED":0,"THRESHOLD_VALUE":5,"_row":"19.87"},{"NUM_VIOLATED_ROWS":0,"PCT_VIOLATED_ROWS":0,"NUM_DENOMINATOR_ROWS":0,"EXECUTION_TIME":"2.446921 secs","QUERY_TEXT":"\r\n/*********\r\nCONCEPT LEVEL check:\r\nPLAUSIBLE_VALUE_HIGH - find any MEASUREMENT records that have VALUE_AS_NUMBER with non-null value > plausible high value\r\n\r\nParameters used in this template:\r\ncdmDatabaseSchema = cdm_ibm_mdcd_v993.dbo\r\nconceptId =  3000620\r\nunitConceptId = 8840\r\nplausibleValueHigh =    1000.0\r\n\r\n**********/\r\n\r\n\r\nSELECT num_violated_rows, CASE WHEN denominator.num_rows = 0 THEN 0 ELSE 1.0*num_violated_rows/denominator.num_rows END  AS pct_violated_rows,\r\n  denominator.num_rows as num_denominator_rows\r\nFROM\r\n(\r\n\tSELECT COUNT_BIG(*) AS num_violated_rows\r\n\tFROM\r\n\t(\r\n\t\tSELECT m.* \r\n\t\tFROM cdm_ibm_mdcd_v993.dbo.measurement m\r\n\t\t\r\n\t\tWHERE m.measurement_concept_id =  3000620\r\n\t\tAND m.unit_concept_id = 8840\r\n\t\tAND m.value_as_number IS NOT NULL\r\n\t\tAND m.value_as_number >    1000.0\r\n\t) violated_rows\r\n) violated_row_count,\r\n( \r\n\tSELECT COUNT_BIG(*) AS num_rows\r\n\tFROM cdm_ibm_mdcd_v993.dbo.measurement m\r\n\t\r\n\tWHERE measurement_concept_id =  3000620\r\n\tAND unit_concept_id = 8840\r\n\tAND value_as_number IS NOT NULL\r\n) denominator\r\n;","CHECK_NAME":"plausibleValueHigh","CHECK_LEVEL":"CONCEPT","CHECK_DESCRIPTION":"For the combination of CONCEPT_ID  3000620 (Complement C3 [Mass/volume] in Serum or Plasma) and UNIT_CONCEPT_ID 8840 (milligram per deciliter), the number and percent of records that have a value higher than    1000.0.","CDM_TABLE_NAME":"MEASUREMENT","CDM_FIELD_NAME":"MEASUREMENT_CONCEPT_ID","CONCEPT_ID":" 3000620","UNIT_CONCEPT_ID":"8840","SQL_FILE":"concept_plausible_value_high.sql","CATEGORY":"Plausibility","SUBCATEGORY":"Atemporal","CONTEXT":"Verification","checkId":2069,"FAILED":0,"THRESHOLD_VALUE":5,"_row":"19.88"},{"NUM_VIOLATED_ROWS":0,"PCT_VIOLATED_ROWS":0,"NUM_DENOMINATOR_ROWS":0,"EXECUTION_TIME":"6.744835 secs","QUERY_TEXT":"\r\n/*********\r\nCONCEPT LEVEL check:\r\nPLAUSIBLE_VALUE_HIGH - find any MEASUREMENT records that have VALUE_AS_NUMBER with non-null value > plausible high value\r\n\r\nParameters used in this template:\r\ncdmDatabaseSchema = cdm_ibm_mdcd_v993.dbo\r\nconceptId =  3000905\r\nunitConceptId = 8510\r\nplausibleValueHigh =      11.0\r\n\r\n**********/\r\n\r\n\r\nSELECT num_violated_rows, CASE WHEN denominator.num_rows = 0 THEN 0 ELSE 1.0*num_violated_rows/denominator.num_rows END  AS pct_violated_rows,\r\n  denominator.num_rows as num_denominator_rows\r\nFROM\r\n(\r\n\tSELECT COUNT_BIG(*) AS num_violated_rows\r\n\tFROM\r\n\t(\r\n\t\tSELECT m.* \r\n\t\tFROM cdm_ibm_mdcd_v993.dbo.measurement m\r\n\t\t\r\n\t\tWHERE m.measurement_concept_id =  3000905\r\n\t\tAND m.unit_concept_id = 8510\r\n\t\tAND m.value_as_number IS NOT NULL\r\n\t\tAND m.value_as_number >      11.0\r\n\t) violated_rows\r\n) violated_row_count,\r\n( \r\n\tSELECT COUNT_BIG(*) AS num_rows\r\n\tFROM cdm_ibm_mdcd_v993.dbo.measurement m\r\n\t\r\n\tWHERE measurement_concept_id =  3000905\r\n\tAND unit_concept_id = 8510\r\n\tAND value_as_number IS NOT NULL\r\n) denominator\r\n;","CHECK_NAME":"plausibleValueHigh","CHECK_LEVEL":"CONCEPT","CHECK_DESCRIPTION":"For the combination of CONCEPT_ID  3000905 (Leukocytes [#/volume] in Blood by Automated count) and UNIT_CONCEPT_ID 8510 (unit), the number and percent of records that have a value higher than      11.0.","CDM_TABLE_NAME":"MEASUREMENT","CDM_FIELD_NAME":"MEASUREMENT_CONCEPT_ID","CONCEPT_ID":" 3000905","UNIT_CONCEPT_ID":"8510","SQL_FILE":"concept_plausible_value_high.sql","CATEGORY":"Plausibility","SUBCATEGORY":"Atemporal","CONTEXT":"Verification","checkId":2070,"FAILED":0,"THRESHOLD_VALUE":5,"_row":"19.89"},{"NUM_VIOLATED_ROWS":0,"PCT_VIOLATED_ROWS":0,"NUM_DENOMINATOR_ROWS":0,"EXECUTION_TIME":"1.002969 secs","QUERY_TEXT":"\r\n/*********\r\nCONCEPT LEVEL check:\r\nPLAUSIBLE_VALUE_HIGH - find any MEASUREMENT records that have VALUE_AS_NUMBER with non-null value > plausible high value\r\n\r\nParameters used in this template:\r\ncdmDatabaseSchema = cdm_ibm_mdcd_v993.dbo\r\nconceptId =  3000905\r\nunitConceptId = 8554\r\nplausibleValueHigh =     100.0\r\n\r\n**********/\r\n\r\n\r\nSELECT num_violated_rows, CASE WHEN denominator.num_rows = 0 THEN 0 ELSE 1.0*num_violated_rows/denominator.num_rows END  AS pct_violated_rows,\r\n  denominator.num_rows as num_denominator_rows\r\nFROM\r\n(\r\n\tSELECT COUNT_BIG(*) AS num_violated_rows\r\n\tFROM\r\n\t(\r\n\t\tSELECT m.* \r\n\t\tFROM cdm_ibm_mdcd_v993.dbo.measurement m\r\n\t\t\r\n\t\tWHERE m.measurement_concept_id =  3000905\r\n\t\tAND m.unit_concept_id = 8554\r\n\t\tAND m.value_as_number IS NOT NULL\r\n\t\tAND m.value_as_number >     100.0\r\n\t) violated_rows\r\n) violated_row_count,\r\n( \r\n\tSELECT COUNT_BIG(*) AS num_rows\r\n\tFROM cdm_ibm_mdcd_v993.dbo.measurement m\r\n\t\r\n\tWHERE measurement_concept_id =  3000905\r\n\tAND unit_concept_id = 8554\r\n\tAND value_as_number IS NOT NULL\r\n) denominator\r\n;","CHECK_NAME":"plausibleValueHigh","CHECK_LEVEL":"CONCEPT","CHECK_DESCRIPTION":"For the combination of CONCEPT_ID  3000905 (Leukocytes [#/volume] in Blood by Automated count) and UNIT_CONCEPT_ID 8554 (percent), the number and percent of records that have a value higher than     100.0.","CDM_TABLE_NAME":"MEASUREMENT","CDM_FIELD_NAME":"MEASUREMENT_CONCEPT_ID","CONCEPT_ID":" 3000905","UNIT_CONCEPT_ID":"8554","SQL_FILE":"concept_plausible_value_high.sql","CATEGORY":"Plausibility","SUBCATEGORY":"Atemporal","CONTEXT":"Verification","checkId":2071,"FAILED":0,"THRESHOLD_VALUE":5,"_row":"19.90"},{"NUM_VIOLATED_ROWS":0,"PCT_VIOLATED_ROWS":0,"NUM_DENOMINATOR_ROWS":0,"EXECUTION_TIME":"0.526973 secs","QUERY_TEXT":"\r\n/*********\r\nCONCEPT LEVEL check:\r\nPLAUSIBLE_VALUE_HIGH - find any MEASUREMENT records that have VALUE_AS_NUMBER with non-null value > plausible high value\r\n\r\nParameters used in this template:\r\ncdmDatabaseSchema = cdm_ibm_mdcd_v993.dbo\r\nconceptId =  3000905\r\nunitConceptId = 8647\r\nplausibleValueHigh =   10000.0\r\n\r\n**********/\r\n\r\n\r\nSELECT num_violated_rows, CASE WHEN denominator.num_rows = 0 THEN 0 ELSE 1.0*num_violated_rows/denominator.num_rows END  AS pct_violated_rows,\r\n  denominator.num_rows as num_denominator_rows\r\nFROM\r\n(\r\n\tSELECT COUNT_BIG(*) AS num_violated_rows\r\n\tFROM\r\n\t(\r\n\t\tSELECT m.* \r\n\t\tFROM cdm_ibm_mdcd_v993.dbo.measurement m\r\n\t\t\r\n\t\tWHERE m.measurement_concept_id =  3000905\r\n\t\tAND m.unit_concept_id = 8647\r\n\t\tAND m.value_as_number IS NOT NULL\r\n\t\tAND m.value_as_number >   10000.0\r\n\t) violated_rows\r\n) violated_row_count,\r\n( \r\n\tSELECT COUNT_BIG(*) AS num_rows\r\n\tFROM cdm_ibm_mdcd_v993.dbo.measurement m\r\n\t\r\n\tWHERE measurement_concept_id =  3000905\r\n\tAND unit_concept_id = 8647\r\n\tAND value_as_number IS NOT NULL\r\n) denominator\r\n;","CHECK_NAME":"plausibleValueHigh","CHECK_LEVEL":"CONCEPT","CHECK_DESCRIPTION":"For the combination of CONCEPT_ID  3000905 (Leukocytes [#/volume] in Blood by Automated count) and UNIT_CONCEPT_ID 8647 (per microliter), the number and percent of records that have a value higher than   10000.0.","CDM_TABLE_NAME":"MEASUREMENT","CDM_FIELD_NAME":"MEASUREMENT_CONCEPT_ID","CONCEPT_ID":" 3000905","UNIT_CONCEPT_ID":"8647","SQL_FILE":"concept_plausible_value_high.sql","CATEGORY":"Plausibility","SUBCATEGORY":"Atemporal","CONTEXT":"Verification","checkId":2072,"FAILED":0,"THRESHOLD_VALUE":5,"_row":"19.91"},{"NUM_VIOLATED_ROWS":0,"PCT_VIOLATED_ROWS":0,"NUM_DENOMINATOR_ROWS":0,"EXECUTION_TIME":"0.500992 secs","QUERY_TEXT":"\r\n/*********\r\nCONCEPT LEVEL check:\r\nPLAUSIBLE_VALUE_HIGH - find any MEASUREMENT records that have VALUE_AS_NUMBER with non-null value > plausible high value\r\n\r\nParameters used in this template:\r\ncdmDatabaseSchema = cdm_ibm_mdcd_v993.dbo\r\nconceptId =  3000905\r\nunitConceptId = 8686\r\nplausibleValueHigh =    9000.0\r\n\r\n**********/\r\n\r\n\r\nSELECT num_violated_rows, CASE WHEN denominator.num_rows = 0 THEN 0 ELSE 1.0*num_violated_rows/denominator.num_rows END  AS pct_violated_rows,\r\n  denominator.num_rows as num_denominator_rows\r\nFROM\r\n(\r\n\tSELECT COUNT_BIG(*) AS num_violated_rows\r\n\tFROM\r\n\t(\r\n\t\tSELECT m.* \r\n\t\tFROM cdm_ibm_mdcd_v993.dbo.measurement m\r\n\t\t\r\n\t\tWHERE m.measurement_concept_id =  3000905\r\n\t\tAND m.unit_concept_id = 8686\r\n\t\tAND m.value_as_number IS NOT NULL\r\n\t\tAND m.value_as_number >    9000.0\r\n\t) violated_rows\r\n) violated_row_count,\r\n( \r\n\tSELECT COUNT_BIG(*) AS num_rows\r\n\tFROM cdm_ibm_mdcd_v993.dbo.measurement m\r\n\t\r\n\tWHERE measurement_concept_id =  3000905\r\n\tAND unit_concept_id = 8686\r\n\tAND value_as_number IS NOT NULL\r\n) denominator\r\n;","CHECK_NAME":"plausibleValueHigh","CHECK_LEVEL":"CONCEPT","CHECK_DESCRIPTION":"For the combination of CONCEPT_ID  3000905 (Leukocytes [#/volume] in Blood by Automated count) and UNIT_CONCEPT_ID 8686 (cubic millimeter), the number and percent of records that have a value higher than    9000.0.","CDM_TABLE_NAME":"MEASUREMENT","CDM_FIELD_NAME":"MEASUREMENT_CONCEPT_ID","CONCEPT_ID":" 3000905","UNIT_CONCEPT_ID":"8686","SQL_FILE":"concept_plausible_value_high.sql","CATEGORY":"Plausibility","SUBCATEGORY":"Atemporal","CONTEXT":"Verification","checkId":2073,"FAILED":0,"THRESHOLD_VALUE":5,"_row":"19.92"},{"NUM_VIOLATED_ROWS":0,"PCT_VIOLATED_ROWS":0,"NUM_DENOMINATOR_ROWS":0,"EXECUTION_TIME":"0.562977 secs","QUERY_TEXT":"\r\n/*********\r\nCONCEPT LEVEL check:\r\nPLAUSIBLE_VALUE_HIGH - find any MEASUREMENT records that have VALUE_AS_NUMBER with non-null value > plausible high value\r\n\r\nParameters used in this template:\r\ncdmDatabaseSchema = cdm_ibm_mdcd_v993.dbo\r\nconceptId =  3000905\r\nunitConceptId = 8816\r\nplausibleValueHigh =      11.0\r\n\r\n**********/\r\n\r\n\r\nSELECT num_violated_rows, CASE WHEN denominator.num_rows = 0 THEN 0 ELSE 1.0*num_violated_rows/denominator.num_rows END  AS pct_violated_rows,\r\n  denominator.num_rows as num_denominator_rows\r\nFROM\r\n(\r\n\tSELECT COUNT_BIG(*) AS num_violated_rows\r\n\tFROM\r\n\t(\r\n\t\tSELECT m.* \r\n\t\tFROM cdm_ibm_mdcd_v993.dbo.measurement m\r\n\t\t\r\n\t\tWHERE m.measurement_concept_id =  3000905\r\n\t\tAND m.unit_concept_id = 8816\r\n\t\tAND m.value_as_number IS NOT NULL\r\n\t\tAND m.value_as_number >      11.0\r\n\t) violated_rows\r\n) violated_row_count,\r\n( \r\n\tSELECT COUNT_BIG(*) AS num_rows\r\n\tFROM cdm_ibm_mdcd_v993.dbo.measurement m\r\n\t\r\n\tWHERE measurement_concept_id =  3000905\r\n\tAND unit_concept_id = 8816\r\n\tAND value_as_number IS NOT NULL\r\n) denominator\r\n;","CHECK_NAME":"plausibleValueHigh","CHECK_LEVEL":"CONCEPT","CHECK_DESCRIPTION":"For the combination of CONCEPT_ID  3000905 (Leukocytes [#/volume] in Blood by Automated count) and UNIT_CONCEPT_ID 8816 (million per milliliter), the number and percent of records that have a value higher than      11.0.","CDM_TABLE_NAME":"MEASUREMENT","CDM_FIELD_NAME":"MEASUREMENT_CONCEPT_ID","CONCEPT_ID":" 3000905","UNIT_CONCEPT_ID":"8816","SQL_FILE":"concept_plausible_value_high.sql","CATEGORY":"Plausibility","SUBCATEGORY":"Atemporal","CONTEXT":"Verification","checkId":2074,"FAILED":0,"THRESHOLD_VALUE":5,"_row":"19.93"},{"NUM_VIOLATED_ROWS":0,"PCT_VIOLATED_ROWS":0,"NUM_DENOMINATOR_ROWS":0,"EXECUTION_TIME":"5.524844 secs","QUERY_TEXT":"\r\n/*********\r\nCONCEPT LEVEL check:\r\nPLAUSIBLE_VALUE_HIGH - find any MEASUREMENT records that have VALUE_AS_NUMBER with non-null value > plausible high value\r\n\r\nParameters used in this template:\r\ncdmDatabaseSchema = cdm_ibm_mdcd_v993.dbo\r\nconceptId =  3000905\r\nunitConceptId = 8840\r\nplausibleValueHigh =     150.0\r\n\r\n**********/\r\n\r\n\r\nSELECT num_violated_rows, CASE WHEN denominator.num_rows = 0 THEN 0 ELSE 1.0*num_violated_rows/denominator.num_rows END  AS pct_violated_rows,\r\n  denominator.num_rows as num_denominator_rows\r\nFROM\r\n(\r\n\tSELECT COUNT_BIG(*) AS num_violated_rows\r\n\tFROM\r\n\t(\r\n\t\tSELECT m.* \r\n\t\tFROM cdm_ibm_mdcd_v993.dbo.measurement m\r\n\t\t\r\n\t\tWHERE m.measurement_concept_id =  3000905\r\n\t\tAND m.unit_concept_id = 8840\r\n\t\tAND m.value_as_number IS NOT NULL\r\n\t\tAND m.value_as_number >     150.0\r\n\t) violated_rows\r\n) violated_row_count,\r\n( \r\n\tSELECT COUNT_BIG(*) AS num_rows\r\n\tFROM cdm_ibm_mdcd_v993.dbo.measurement m\r\n\t\r\n\tWHERE measurement_concept_id =  3000905\r\n\tAND unit_concept_id = 8840\r\n\tAND value_as_number IS NOT NULL\r\n) denominator\r\n;","CHECK_NAME":"plausibleValueHigh","CHECK_LEVEL":"CONCEPT","CHECK_DESCRIPTION":"For the combination of CONCEPT_ID  3000905 (Leukocytes [#/volume] in Blood by Automated count) and UNIT_CONCEPT_ID 8840 (milligram per deciliter), the number and percent of records that have a value higher than     150.0.","CDM_TABLE_NAME":"MEASUREMENT","CDM_FIELD_NAME":"MEASUREMENT_CONCEPT_ID","CONCEPT_ID":" 3000905","UNIT_CONCEPT_ID":"8840","SQL_FILE":"concept_plausible_value_high.sql","CATEGORY":"Plausibility","SUBCATEGORY":"Atemporal","CONTEXT":"Verification","checkId":2075,"FAILED":0,"THRESHOLD_VALUE":5,"_row":"19.94"},{"NUM_VIOLATED_ROWS":0,"PCT_VIOLATED_ROWS":0,"NUM_DENOMINATOR_ROWS":0,"EXECUTION_TIME":"3.181916 secs","QUERY_TEXT":"\r\n/*********\r\nCONCEPT LEVEL check:\r\nPLAUSIBLE_VALUE_HIGH - find any MEASUREMENT records that have VALUE_AS_NUMBER with non-null value > plausible high value\r\n\r\nParameters used in this template:\r\ncdmDatabaseSchema = cdm_ibm_mdcd_v993.dbo\r\nconceptId =  3000905\r\nunitConceptId = 8848\r\nplausibleValueHigh =      11.0\r\n\r\n**********/\r\n\r\n\r\nSELECT num_violated_rows, CASE WHEN denominator.num_rows = 0 THEN 0 ELSE 1.0*num_violated_rows/denominator.num_rows END  AS pct_violated_rows,\r\n  denominator.num_rows as num_denominator_rows\r\nFROM\r\n(\r\n\tSELECT COUNT_BIG(*) AS num_violated_rows\r\n\tFROM\r\n\t(\r\n\t\tSELECT m.* \r\n\t\tFROM cdm_ibm_mdcd_v993.dbo.measurement m\r\n\t\t\r\n\t\tWHERE m.measurement_concept_id =  3000905\r\n\t\tAND m.unit_concept_id = 8848\r\n\t\tAND m.value_as_number IS NOT NULL\r\n\t\tAND m.value_as_number >      11.0\r\n\t) violated_rows\r\n) violated_row_count,\r\n( \r\n\tSELECT COUNT_BIG(*) AS num_rows\r\n\tFROM cdm_ibm_mdcd_v993.dbo.measurement m\r\n\t\r\n\tWHERE measurement_concept_id =  3000905\r\n\tAND unit_concept_id = 8848\r\n\tAND value_as_number IS NOT NULL\r\n) denominator\r\n;","CHECK_NAME":"plausibleValueHigh","CHECK_LEVEL":"CONCEPT","CHECK_DESCRIPTION":"For the combination of CONCEPT_ID  3000905 (Leukocytes [#/volume] in Blood by Automated count) and UNIT_CONCEPT_ID 8848 (thousand per microliter), the number and percent of records that have a value higher than      11.0.","CDM_TABLE_NAME":"MEASUREMENT","CDM_FIELD_NAME":"MEASUREMENT_CONCEPT_ID","CONCEPT_ID":" 3000905","UNIT_CONCEPT_ID":"8848","SQL_FILE":"concept_plausible_value_high.sql","CATEGORY":"Plausibility","SUBCATEGORY":"Atemporal","CONTEXT":"Verification","checkId":2076,"FAILED":0,"THRESHOLD_VALUE":5,"_row":"19.95"},{"NUM_VIOLATED_ROWS":0,"PCT_VIOLATED_ROWS":0,"NUM_DENOMINATOR_ROWS":0,"EXECUTION_TIME":"3.192929 secs","QUERY_TEXT":"\r\n/*********\r\nCONCEPT LEVEL check:\r\nPLAUSIBLE_VALUE_HIGH - find any MEASUREMENT records that have VALUE_AS_NUMBER with non-null value > plausible high value\r\n\r\nParameters used in this template:\r\ncdmDatabaseSchema = cdm_ibm_mdcd_v993.dbo\r\nconceptId =  3000905\r\nunitConceptId = 8961\r\nplausibleValueHigh =      11.0\r\n\r\n**********/\r\n\r\n\r\nSELECT num_violated_rows, CASE WHEN denominator.num_rows = 0 THEN 0 ELSE 1.0*num_violated_rows/denominator.num_rows END  AS pct_violated_rows,\r\n  denominator.num_rows as num_denominator_rows\r\nFROM\r\n(\r\n\tSELECT COUNT_BIG(*) AS num_violated_rows\r\n\tFROM\r\n\t(\r\n\t\tSELECT m.* \r\n\t\tFROM cdm_ibm_mdcd_v993.dbo.measurement m\r\n\t\t\r\n\t\tWHERE m.measurement_concept_id =  3000905\r\n\t\tAND m.unit_concept_id = 8961\r\n\t\tAND m.value_as_number IS NOT NULL\r\n\t\tAND m.value_as_number >      11.0\r\n\t) violated_rows\r\n) violated_row_count,\r\n( \r\n\tSELECT COUNT_BIG(*) AS num_rows\r\n\tFROM cdm_ibm_mdcd_v993.dbo.measurement m\r\n\t\r\n\tWHERE measurement_concept_id =  3000905\r\n\tAND unit_concept_id = 8961\r\n\tAND value_as_number IS NOT NULL\r\n) denominator\r\n;","CHECK_NAME":"plausibleValueHigh","CHECK_LEVEL":"CONCEPT","CHECK_DESCRIPTION":"For the combination of CONCEPT_ID  3000905 (Leukocytes [#/volume] in Blood by Automated count) and UNIT_CONCEPT_ID 8961 (thousand per cubic millimeter), the number and percent of records that have a value higher than      11.0.","CDM_TABLE_NAME":"MEASUREMENT","CDM_FIELD_NAME":"MEASUREMENT_CONCEPT_ID","CONCEPT_ID":" 3000905","UNIT_CONCEPT_ID":"8961","SQL_FILE":"concept_plausible_value_high.sql","CATEGORY":"Plausibility","SUBCATEGORY":"Atemporal","CONTEXT":"Verification","checkId":2077,"FAILED":0,"THRESHOLD_VALUE":5,"_row":"19.96"},{"NUM_VIOLATED_ROWS":0,"PCT_VIOLATED_ROWS":0,"NUM_DENOMINATOR_ROWS":0,"EXECUTION_TIME":"12.607661 secs","QUERY_TEXT":"\r\n/*********\r\nCONCEPT LEVEL check:\r\nPLAUSIBLE_VALUE_HIGH - find any MEASUREMENT records that have VALUE_AS_NUMBER with non-null value > plausible high value\r\n\r\nParameters used in this template:\r\ncdmDatabaseSchema = cdm_ibm_mdcd_v993.dbo\r\nconceptId =  3000905\r\nunitConceptId = 9436\r\nplausibleValueHigh =     180.0\r\n\r\n**********/\r\n\r\n\r\nSELECT num_violated_rows, CASE WHEN denominator.num_rows = 0 THEN 0 ELSE 1.0*num_violated_rows/denominator.num_rows END  AS pct_violated_rows,\r\n  denominator.num_rows as num_denominator_rows\r\nFROM\r\n(\r\n\tSELECT COUNT_BIG(*) AS num_violated_rows\r\n\tFROM\r\n\t(\r\n\t\tSELECT m.* \r\n\t\tFROM cdm_ibm_mdcd_v993.dbo.measurement m\r\n\t\t\r\n\t\tWHERE m.measurement_concept_id =  3000905\r\n\t\tAND m.unit_concept_id = 9436\r\n\t\tAND m.value_as_number IS NOT NULL\r\n\t\tAND m.value_as_number >     180.0\r\n\t) violated_rows\r\n) violated_row_count,\r\n( \r\n\tSELECT COUNT_BIG(*) AS num_rows\r\n\tFROM cdm_ibm_mdcd_v993.dbo.measurement m\r\n\t\r\n\tWHERE measurement_concept_id =  3000905\r\n\tAND unit_concept_id = 9436\r\n\tAND value_as_number IS NOT NULL\r\n) denominator\r\n;","CHECK_NAME":"plausibleValueHigh","CHECK_LEVEL":"CONCEPT","CHECK_DESCRIPTION":"For the combination of CONCEPT_ID  3000905 (Leukocytes [#/volume] in Blood by Automated count) and UNIT_CONCEPT_ID 9436 (thousand per milliliter), the number and percent of records that have a value higher than     180.0.","CDM_TABLE_NAME":"MEASUREMENT","CDM_FIELD_NAME":"MEASUREMENT_CONCEPT_ID","CONCEPT_ID":" 3000905","UNIT_CONCEPT_ID":"9436","SQL_FILE":"concept_plausible_value_high.sql","CATEGORY":"Plausibility","SUBCATEGORY":"Atemporal","CONTEXT":"Verification","checkId":2078,"FAILED":0,"THRESHOLD_VALUE":5,"_row":"19.97"},{"NUM_VIOLATED_ROWS":0,"PCT_VIOLATED_ROWS":0,"NUM_DENOMINATOR_ROWS":0,"EXECUTION_TIME":"4.177887 secs","QUERY_TEXT":"\r\n/*********\r\nCONCEPT LEVEL check:\r\nPLAUSIBLE_VALUE_HIGH - find any MEASUREMENT records that have VALUE_AS_NUMBER with non-null value > plausible high value\r\n\r\nParameters used in this template:\r\ncdmDatabaseSchema = cdm_ibm_mdcd_v993.dbo\r\nconceptId =  3000905\r\nunitConceptId = 44777596\r\nplausibleValueHigh =      10.0\r\n\r\n**********/\r\n\r\n\r\nSELECT num_violated_rows, CASE WHEN denominator.num_rows = 0 THEN 0 ELSE 1.0*num_violated_rows/denominator.num_rows END  AS pct_violated_rows,\r\n  denominator.num_rows as num_denominator_rows\r\nFROM\r\n(\r\n\tSELECT COUNT_BIG(*) AS num_violated_rows\r\n\tFROM\r\n\t(\r\n\t\tSELECT m.* \r\n\t\tFROM cdm_ibm_mdcd_v993.dbo.measurement m\r\n\t\t\r\n\t\tWHERE m.measurement_concept_id =  3000905\r\n\t\tAND m.unit_concept_id = 44777596\r\n\t\tAND m.value_as_number IS NOT NULL\r\n\t\tAND m.value_as_number >      10.0\r\n\t) violated_rows\r\n) violated_row_count,\r\n( \r\n\tSELECT COUNT_BIG(*) AS num_rows\r\n\tFROM cdm_ibm_mdcd_v993.dbo.measurement m\r\n\t\r\n\tWHERE measurement_concept_id =  3000905\r\n\tAND unit_concept_id = 44777596\r\n\tAND value_as_number IS NOT NULL\r\n) denominator\r\n;","CHECK_NAME":"plausibleValueHigh","CHECK_LEVEL":"CONCEPT","CHECK_DESCRIPTION":"For the combination of CONCEPT_ID  3000905 (Leukocytes [#/volume] in Blood by Automated count) and UNIT_CONCEPT_ID 44777596 (gram of creatinine), the number and percent of records that have a value higher than      10.0.","CDM_TABLE_NAME":"MEASUREMENT","CDM_FIELD_NAME":"MEASUREMENT_CONCEPT_ID","CONCEPT_ID":" 3000905","UNIT_CONCEPT_ID":"44777596","SQL_FILE":"concept_plausible_value_high.sql","CATEGORY":"Plausibility","SUBCATEGORY":"Atemporal","CONTEXT":"Verification","checkId":2079,"FAILED":0,"THRESHOLD_VALUE":5,"_row":"19.98"},{"NUM_VIOLATED_ROWS":0,"PCT_VIOLATED_ROWS":0,"NUM_DENOMINATOR_ROWS":0,"EXECUTION_TIME":"1.726945 secs","QUERY_TEXT":"\r\n/*********\r\nCONCEPT LEVEL check:\r\nPLAUSIBLE_VALUE_HIGH - find any MEASUREMENT records that have VALUE_AS_NUMBER with non-null value > plausible high value\r\n\r\nParameters used in this template:\r\ncdmDatabaseSchema = cdm_ibm_mdcd_v993.dbo\r\nconceptId =  3000905\r\nunitConceptId = 44777602\r\nplausibleValueHigh =     150.0\r\n\r\n**********/\r\n\r\n\r\nSELECT num_violated_rows, CASE WHEN denominator.num_rows = 0 THEN 0 ELSE 1.0*num_violated_rows/denominator.num_rows END  AS pct_violated_rows,\r\n  denominator.num_rows as num_denominator_rows\r\nFROM\r\n(\r\n\tSELECT COUNT_BIG(*) AS num_violated_rows\r\n\tFROM\r\n\t(\r\n\t\tSELECT m.* \r\n\t\tFROM cdm_ibm_mdcd_v993.dbo.measurement m\r\n\t\t\r\n\t\tWHERE m.measurement_concept_id =  3000905\r\n\t\tAND m.unit_concept_id = 44777602\r\n\t\tAND m.value_as_number IS NOT NULL\r\n\t\tAND m.value_as_number >     150.0\r\n\t) violated_rows\r\n) violated_row_count,\r\n( \r\n\tSELECT COUNT_BIG(*) AS num_rows\r\n\tFROM cdm_ibm_mdcd_v993.dbo.measurement m\r\n\t\r\n\tWHERE measurement_concept_id =  3000905\r\n\tAND unit_concept_id = 44777602\r\n\tAND value_as_number IS NOT NULL\r\n) denominator\r\n;","CHECK_NAME":"plausibleValueHigh","CHECK_LEVEL":"CONCEPT","CHECK_DESCRIPTION":"For the combination of CONCEPT_ID  3000905 (Leukocytes [#/volume] in Blood by Automated count) and UNIT_CONCEPT_ID 44777602 (kilopascal), the number and percent of records that have a value higher than     150.0.","CDM_TABLE_NAME":"MEASUREMENT","CDM_FIELD_NAME":"MEASUREMENT_CONCEPT_ID","CONCEPT_ID":" 3000905","UNIT_CONCEPT_ID":"44777602","SQL_FILE":"concept_plausible_value_high.sql","CATEGORY":"Plausibility","SUBCATEGORY":"Atemporal","CONTEXT":"Verification","checkId":2080,"FAILED":0,"THRESHOLD_VALUE":5,"_row":"19.99"},{"NUM_VIOLATED_ROWS":0,"PCT_VIOLATED_ROWS":0,"NUM_DENOMINATOR_ROWS":0,"EXECUTION_TIME":"1.046968 secs","QUERY_TEXT":"\r\n/*********\r\nCONCEPT LEVEL check:\r\nPLAUSIBLE_VALUE_HIGH - find any MEASUREMENT records that have VALUE_AS_NUMBER with non-null value > plausible high value\r\n\r\nParameters used in this template:\r\ncdmDatabaseSchema = cdm_ibm_mdcd_v993.dbo\r\nconceptId =  3000963\r\nunitConceptId = 8554\r\nplausibleValueHigh =     100.0\r\n\r\n**********/\r\n\r\n\r\nSELECT num_violated_rows, CASE WHEN denominator.num_rows = 0 THEN 0 ELSE 1.0*num_violated_rows/denominator.num_rows END  AS pct_violated_rows,\r\n  denominator.num_rows as num_denominator_rows\r\nFROM\r\n(\r\n\tSELECT COUNT_BIG(*) AS num_violated_rows\r\n\tFROM\r\n\t(\r\n\t\tSELECT m.* \r\n\t\tFROM cdm_ibm_mdcd_v993.dbo.measurement m\r\n\t\t\r\n\t\tWHERE m.measurement_concept_id =  3000963\r\n\t\tAND m.unit_concept_id = 8554\r\n\t\tAND m.value_as_number IS NOT NULL\r\n\t\tAND m.value_as_number >     100.0\r\n\t) violated_rows\r\n) violated_row_count,\r\n( \r\n\tSELECT COUNT_BIG(*) AS num_rows\r\n\tFROM cdm_ibm_mdcd_v993.dbo.measurement m\r\n\t\r\n\tWHERE measurement_concept_id =  3000963\r\n\tAND unit_concept_id = 8554\r\n\tAND value_as_number IS NOT NULL\r\n) denominator\r\n;","CHECK_NAME":"plausibleValueHigh","CHECK_LEVEL":"CONCEPT","CHECK_DESCRIPTION":"For the combination of CONCEPT_ID  3000963 (Hemoglobin [Mass/volume] in Blood) and UNIT_CONCEPT_ID 8554 (percent), the number and percent of records that have a value higher than     100.0.","CDM_TABLE_NAME":"MEASUREMENT","CDM_FIELD_NAME":"MEASUREMENT_CONCEPT_ID","CONCEPT_ID":" 3000963","UNIT_CONCEPT_ID":"8554","SQL_FILE":"concept_plausible_value_high.sql","CATEGORY":"Plausibility","SUBCATEGORY":"Atemporal","CONTEXT":"Verification","checkId":2081,"FAILED":0,"THRESHOLD_VALUE":5,"_row":"19.100"},{"NUM_VIOLATED_ROWS":0,"PCT_VIOLATED_ROWS":0,"NUM_DENOMINATOR_ROWS":0,"EXECUTION_TIME":"0.743981 secs","QUERY_TEXT":"\r\n/*********\r\nCONCEPT LEVEL check:\r\nPLAUSIBLE_VALUE_HIGH - find any MEASUREMENT records that have VALUE_AS_NUMBER with non-null value > plausible high value\r\n\r\nParameters used in this template:\r\ncdmDatabaseSchema = cdm_ibm_mdcd_v993.dbo\r\nconceptId =  3000963\r\nunitConceptId = 8564\r\nplausibleValueHigh =      35.0\r\n\r\n**********/\r\n\r\n\r\nSELECT num_violated_rows, CASE WHEN denominator.num_rows = 0 THEN 0 ELSE 1.0*num_violated_rows/denominator.num_rows END  AS pct_violated_rows,\r\n  denominator.num_rows as num_denominator_rows\r\nFROM\r\n(\r\n\tSELECT COUNT_BIG(*) AS num_violated_rows\r\n\tFROM\r\n\t(\r\n\t\tSELECT m.* \r\n\t\tFROM cdm_ibm_mdcd_v993.dbo.measurement m\r\n\t\t\r\n\t\tWHERE m.measurement_concept_id =  3000963\r\n\t\tAND m.unit_concept_id = 8564\r\n\t\tAND m.value_as_number IS NOT NULL\r\n\t\tAND m.value_as_number >      35.0\r\n\t) violated_rows\r\n) violated_row_count,\r\n( \r\n\tSELECT COUNT_BIG(*) AS num_rows\r\n\tFROM cdm_ibm_mdcd_v993.dbo.measurement m\r\n\t\r\n\tWHERE measurement_concept_id =  3000963\r\n\tAND unit_concept_id = 8564\r\n\tAND value_as_number IS NOT NULL\r\n) denominator\r\n;","CHECK_NAME":"plausibleValueHigh","CHECK_LEVEL":"CONCEPT","CHECK_DESCRIPTION":"For the combination of CONCEPT_ID  3000963 (Hemoglobin [Mass/volume] in Blood) and UNIT_CONCEPT_ID 8564 (picogram), the number and percent of records that have a value higher than      35.0.","CDM_TABLE_NAME":"MEASUREMENT","CDM_FIELD_NAME":"MEASUREMENT_CONCEPT_ID","CONCEPT_ID":" 3000963","UNIT_CONCEPT_ID":"8564","SQL_FILE":"concept_plausible_value_high.sql","CATEGORY":"Plausibility","SUBCATEGORY":"Atemporal","CONTEXT":"Verification","checkId":2082,"FAILED":0,"THRESHOLD_VALUE":5,"_row":"19.101"},{"NUM_VIOLATED_ROWS":0,"PCT_VIOLATED_ROWS":0,"NUM_DENOMINATOR_ROWS":0,"EXECUTION_TIME":"1.482952 secs","QUERY_TEXT":"\r\n/*********\r\nCONCEPT LEVEL check:\r\nPLAUSIBLE_VALUE_HIGH - find any MEASUREMENT records that have VALUE_AS_NUMBER with non-null value > plausible high value\r\n\r\nParameters used in this template:\r\ncdmDatabaseSchema = cdm_ibm_mdcd_v993.dbo\r\nconceptId =  3000963\r\nunitConceptId = 8576\r\nplausibleValueHigh =      17.0\r\n\r\n**********/\r\n\r\n\r\nSELECT num_violated_rows, CASE WHEN denominator.num_rows = 0 THEN 0 ELSE 1.0*num_violated_rows/denominator.num_rows END  AS pct_violated_rows,\r\n  denominator.num_rows as num_denominator_rows\r\nFROM\r\n(\r\n\tSELECT COUNT_BIG(*) AS num_violated_rows\r\n\tFROM\r\n\t(\r\n\t\tSELECT m.* \r\n\t\tFROM cdm_ibm_mdcd_v993.dbo.measurement m\r\n\t\t\r\n\t\tWHERE m.measurement_concept_id =  3000963\r\n\t\tAND m.unit_concept_id = 8576\r\n\t\tAND m.value_as_number IS NOT NULL\r\n\t\tAND m.value_as_number >      17.0\r\n\t) violated_rows\r\n) violated_row_count,\r\n( \r\n\tSELECT COUNT_BIG(*) AS num_rows\r\n\tFROM cdm_ibm_mdcd_v993.dbo.measurement m\r\n\t\r\n\tWHERE measurement_concept_id =  3000963\r\n\tAND unit_concept_id = 8576\r\n\tAND value_as_number IS NOT NULL\r\n) denominator\r\n;","CHECK_NAME":"plausibleValueHigh","CHECK_LEVEL":"CONCEPT","CHECK_DESCRIPTION":"For the combination of CONCEPT_ID  3000963 (Hemoglobin [Mass/volume] in Blood) and UNIT_CONCEPT_ID 8576 (milligram), the number and percent of records that have a value higher than      17.0.","CDM_TABLE_NAME":"MEASUREMENT","CDM_FIELD_NAME":"MEASUREMENT_CONCEPT_ID","CONCEPT_ID":" 3000963","UNIT_CONCEPT_ID":"8576","SQL_FILE":"concept_plausible_value_high.sql","CATEGORY":"Plausibility","SUBCATEGORY":"Atemporal","CONTEXT":"Verification","checkId":2083,"FAILED":0,"THRESHOLD_VALUE":5,"_row":"19.102"},{"NUM_VIOLATED_ROWS":0,"PCT_VIOLATED_ROWS":0,"NUM_DENOMINATOR_ROWS":0,"EXECUTION_TIME":"1.019974 secs","QUERY_TEXT":"\r\n/*********\r\nCONCEPT LEVEL check:\r\nPLAUSIBLE_VALUE_HIGH - find any MEASUREMENT records that have VALUE_AS_NUMBER with non-null value > plausible high value\r\n\r\nParameters used in this template:\r\ncdmDatabaseSchema = cdm_ibm_mdcd_v993.dbo\r\nconceptId =  3000963\r\nunitConceptId = 8582\r\nplausibleValueHigh =     110.0\r\n\r\n**********/\r\n\r\n\r\nSELECT num_violated_rows, CASE WHEN denominator.num_rows = 0 THEN 0 ELSE 1.0*num_violated_rows/denominator.num_rows END  AS pct_violated_rows,\r\n  denominator.num_rows as num_denominator_rows\r\nFROM\r\n(\r\n\tSELECT COUNT_BIG(*) AS num_violated_rows\r\n\tFROM\r\n\t(\r\n\t\tSELECT m.* \r\n\t\tFROM cdm_ibm_mdcd_v993.dbo.measurement m\r\n\t\t\r\n\t\tWHERE m.measurement_concept_id =  3000963\r\n\t\tAND m.unit_concept_id = 8582\r\n\t\tAND m.value_as_number IS NOT NULL\r\n\t\tAND m.value_as_number >     110.0\r\n\t) violated_rows\r\n) violated_row_count,\r\n( \r\n\tSELECT COUNT_BIG(*) AS num_rows\r\n\tFROM cdm_ibm_mdcd_v993.dbo.measurement m\r\n\t\r\n\tWHERE measurement_concept_id =  3000963\r\n\tAND unit_concept_id = 8582\r\n\tAND value_as_number IS NOT NULL\r\n) denominator\r\n;","CHECK_NAME":"plausibleValueHigh","CHECK_LEVEL":"CONCEPT","CHECK_DESCRIPTION":"For the combination of CONCEPT_ID  3000963 (Hemoglobin [Mass/volume] in Blood) and UNIT_CONCEPT_ID 8582 (centimeter), the number and percent of records that have a value higher than     110.0.","CDM_TABLE_NAME":"MEASUREMENT","CDM_FIELD_NAME":"MEASUREMENT_CONCEPT_ID","CONCEPT_ID":" 3000963","UNIT_CONCEPT_ID":"8582","SQL_FILE":"concept_plausible_value_high.sql","CATEGORY":"Plausibility","SUBCATEGORY":"Atemporal","CONTEXT":"Verification","checkId":2084,"FAILED":0,"THRESHOLD_VALUE":5,"_row":"19.103"},{"NUM_VIOLATED_ROWS":0,"PCT_VIOLATED_ROWS":0,"NUM_DENOMINATOR_ROWS":0,"EXECUTION_TIME":"0.614970 secs","QUERY_TEXT":"\r\n/*********\r\nCONCEPT LEVEL check:\r\nPLAUSIBLE_VALUE_HIGH - find any MEASUREMENT records that have VALUE_AS_NUMBER with non-null value > plausible high value\r\n\r\nParameters used in this template:\r\ncdmDatabaseSchema = cdm_ibm_mdcd_v993.dbo\r\nconceptId =  3000963\r\nunitConceptId = 8583\r\nplausibleValueHigh =     100.0\r\n\r\n**********/\r\n\r\n\r\nSELECT num_violated_rows, CASE WHEN denominator.num_rows = 0 THEN 0 ELSE 1.0*num_violated_rows/denominator.num_rows END  AS pct_violated_rows,\r\n  denominator.num_rows as num_denominator_rows\r\nFROM\r\n(\r\n\tSELECT COUNT_BIG(*) AS num_violated_rows\r\n\tFROM\r\n\t(\r\n\t\tSELECT m.* \r\n\t\tFROM cdm_ibm_mdcd_v993.dbo.measurement m\r\n\t\t\r\n\t\tWHERE m.measurement_concept_id =  3000963\r\n\t\tAND m.unit_concept_id = 8583\r\n\t\tAND m.value_as_number IS NOT NULL\r\n\t\tAND m.value_as_number >     100.0\r\n\t) violated_rows\r\n) violated_row_count,\r\n( \r\n\tSELECT COUNT_BIG(*) AS num_rows\r\n\tFROM cdm_ibm_mdcd_v993.dbo.measurement m\r\n\t\r\n\tWHERE measurement_concept_id =  3000963\r\n\tAND unit_concept_id = 8583\r\n\tAND value_as_number IS NOT NULL\r\n) denominator\r\n;","CHECK_NAME":"plausibleValueHigh","CHECK_LEVEL":"CONCEPT","CHECK_DESCRIPTION":"For the combination of CONCEPT_ID  3000963 (Hemoglobin [Mass/volume] in Blood) and UNIT_CONCEPT_ID 8583 (femtoliter), the number and percent of records that have a value higher than     100.0.","CDM_TABLE_NAME":"MEASUREMENT","CDM_FIELD_NAME":"MEASUREMENT_CONCEPT_ID","CONCEPT_ID":" 3000963","UNIT_CONCEPT_ID":"8583","SQL_FILE":"concept_plausible_value_high.sql","CATEGORY":"Plausibility","SUBCATEGORY":"Atemporal","CONTEXT":"Verification","checkId":2085,"FAILED":0,"THRESHOLD_VALUE":5,"_row":"19.104"},{"NUM_VIOLATED_ROWS":0,"PCT_VIOLATED_ROWS":0,"NUM_DENOMINATOR_ROWS":0,"EXECUTION_TIME":"0.561989 secs","QUERY_TEXT":"\r\n/*********\r\nCONCEPT LEVEL check:\r\nPLAUSIBLE_VALUE_HIGH - find any MEASUREMENT records that have VALUE_AS_NUMBER with non-null value > plausible high value\r\n\r\nParameters used in this template:\r\ncdmDatabaseSchema = cdm_ibm_mdcd_v993.dbo\r\nconceptId =  3000963\r\nunitConceptId = 8587\r\nplausibleValueHigh =      60.0\r\n\r\n**********/\r\n\r\n\r\nSELECT num_violated_rows, CASE WHEN denominator.num_rows = 0 THEN 0 ELSE 1.0*num_violated_rows/denominator.num_rows END  AS pct_violated_rows,\r\n  denominator.num_rows as num_denominator_rows\r\nFROM\r\n(\r\n\tSELECT COUNT_BIG(*) AS num_violated_rows\r\n\tFROM\r\n\t(\r\n\t\tSELECT m.* \r\n\t\tFROM cdm_ibm_mdcd_v993.dbo.measurement m\r\n\t\t\r\n\t\tWHERE m.measurement_concept_id =  3000963\r\n\t\tAND m.unit_concept_id = 8587\r\n\t\tAND m.value_as_number IS NOT NULL\r\n\t\tAND m.value_as_number >      60.0\r\n\t) violated_rows\r\n) violated_row_count,\r\n( \r\n\tSELECT COUNT_BIG(*) AS num_rows\r\n\tFROM cdm_ibm_mdcd_v993.dbo.measurement m\r\n\t\r\n\tWHERE measurement_concept_id =  3000963\r\n\tAND unit_concept_id = 8587\r\n\tAND value_as_number IS NOT NULL\r\n) denominator\r\n;","CHECK_NAME":"plausibleValueHigh","CHECK_LEVEL":"CONCEPT","CHECK_DESCRIPTION":"For the combination of CONCEPT_ID  3000963 (Hemoglobin [Mass/volume] in Blood) and UNIT_CONCEPT_ID 8587 (milliliter), the number and percent of records that have a value higher than      60.0.","CDM_TABLE_NAME":"MEASUREMENT","CDM_FIELD_NAME":"MEASUREMENT_CONCEPT_ID","CONCEPT_ID":" 3000963","UNIT_CONCEPT_ID":"8587","SQL_FILE":"concept_plausible_value_high.sql","CATEGORY":"Plausibility","SUBCATEGORY":"Atemporal","CONTEXT":"Verification","checkId":2086,"FAILED":0,"THRESHOLD_VALUE":5,"_row":"19.105"},{"NUM_VIOLATED_ROWS":0,"PCT_VIOLATED_ROWS":0,"NUM_DENOMINATOR_ROWS":0,"EXECUTION_TIME":"0.628974 secs","QUERY_TEXT":"\r\n/*********\r\nCONCEPT LEVEL check:\r\nPLAUSIBLE_VALUE_HIGH - find any MEASUREMENT records that have VALUE_AS_NUMBER with non-null value > plausible high value\r\n\r\nParameters used in this template:\r\ncdmDatabaseSchema = cdm_ibm_mdcd_v993.dbo\r\nconceptId =  3000963\r\nunitConceptId = 8636\r\nplausibleValueHigh =    1000.0\r\n\r\n**********/\r\n\r\n\r\nSELECT num_violated_rows, CASE WHEN denominator.num_rows = 0 THEN 0 ELSE 1.0*num_violated_rows/denominator.num_rows END  AS pct_violated_rows,\r\n  denominator.num_rows as num_denominator_rows\r\nFROM\r\n(\r\n\tSELECT COUNT_BIG(*) AS num_violated_rows\r\n\tFROM\r\n\t(\r\n\t\tSELECT m.* \r\n\t\tFROM cdm_ibm_mdcd_v993.dbo.measurement m\r\n\t\t\r\n\t\tWHERE m.measurement_concept_id =  3000963\r\n\t\tAND m.unit_concept_id = 8636\r\n\t\tAND m.value_as_number IS NOT NULL\r\n\t\tAND m.value_as_number >    1000.0\r\n\t) violated_rows\r\n) violated_row_count,\r\n( \r\n\tSELECT COUNT_BIG(*) AS num_rows\r\n\tFROM cdm_ibm_mdcd_v993.dbo.measurement m\r\n\t\r\n\tWHERE measurement_concept_id =  3000963\r\n\tAND unit_concept_id = 8636\r\n\tAND value_as_number IS NOT NULL\r\n) denominator\r\n;","CHECK_NAME":"plausibleValueHigh","CHECK_LEVEL":"CONCEPT","CHECK_DESCRIPTION":"For the combination of CONCEPT_ID  3000963 (Hemoglobin [Mass/volume] in Blood) and UNIT_CONCEPT_ID 8636 (gram per liter), the number and percent of records that have a value higher than    1000.0.","CDM_TABLE_NAME":"MEASUREMENT","CDM_FIELD_NAME":"MEASUREMENT_CONCEPT_ID","CONCEPT_ID":" 3000963","UNIT_CONCEPT_ID":"8636","SQL_FILE":"concept_plausible_value_high.sql","CATEGORY":"Plausibility","SUBCATEGORY":"Atemporal","CONTEXT":"Verification","checkId":2087,"FAILED":0,"THRESHOLD_VALUE":5,"_row":"19.106"},{"NUM_VIOLATED_ROWS":0,"PCT_VIOLATED_ROWS":0,"NUM_DENOMINATOR_ROWS":0,"EXECUTION_TIME":"0.579976 secs","QUERY_TEXT":"\r\n/*********\r\nCONCEPT LEVEL check:\r\nPLAUSIBLE_VALUE_HIGH - find any MEASUREMENT records that have VALUE_AS_NUMBER with non-null value > plausible high value\r\n\r\nParameters used in this template:\r\ncdmDatabaseSchema = cdm_ibm_mdcd_v993.dbo\r\nconceptId =  3000963\r\nunitConceptId = 8713\r\nplausibleValueHigh =     100.0\r\n\r\n**********/\r\n\r\n\r\nSELECT num_violated_rows, CASE WHEN denominator.num_rows = 0 THEN 0 ELSE 1.0*num_violated_rows/denominator.num_rows END  AS pct_violated_rows,\r\n  denominator.num_rows as num_denominator_rows\r\nFROM\r\n(\r\n\tSELECT COUNT_BIG(*) AS num_violated_rows\r\n\tFROM\r\n\t(\r\n\t\tSELECT m.* \r\n\t\tFROM cdm_ibm_mdcd_v993.dbo.measurement m\r\n\t\t\r\n\t\tWHERE m.measurement_concept_id =  3000963\r\n\t\tAND m.unit_concept_id = 8713\r\n\t\tAND m.value_as_number IS NOT NULL\r\n\t\tAND m.value_as_number >     100.0\r\n\t) violated_rows\r\n) violated_row_count,\r\n( \r\n\tSELECT COUNT_BIG(*) AS num_rows\r\n\tFROM cdm_ibm_mdcd_v993.dbo.measurement m\r\n\t\r\n\tWHERE measurement_concept_id =  3000963\r\n\tAND unit_concept_id = 8713\r\n\tAND value_as_number IS NOT NULL\r\n) denominator\r\n;","CHECK_NAME":"plausibleValueHigh","CHECK_LEVEL":"CONCEPT","CHECK_DESCRIPTION":"For the combination of CONCEPT_ID  3000963 (Hemoglobin [Mass/volume] in Blood) and UNIT_CONCEPT_ID 8713 (gram per deciliter), the number and percent of records that have a value higher than     100.0.","CDM_TABLE_NAME":"MEASUREMENT","CDM_FIELD_NAME":"MEASUREMENT_CONCEPT_ID","CONCEPT_ID":" 3000963","UNIT_CONCEPT_ID":"8713","SQL_FILE":"concept_plausible_value_high.sql","CATEGORY":"Plausibility","SUBCATEGORY":"Atemporal","CONTEXT":"Verification","checkId":2088,"FAILED":0,"THRESHOLD_VALUE":5,"_row":"19.107"},{"NUM_VIOLATED_ROWS":0,"PCT_VIOLATED_ROWS":0,"NUM_DENOMINATOR_ROWS":0,"EXECUTION_TIME":"0.561980 secs","QUERY_TEXT":"\r\n/*********\r\nCONCEPT LEVEL check:\r\nPLAUSIBLE_VALUE_HIGH - find any MEASUREMENT records that have VALUE_AS_NUMBER with non-null value > plausible high value\r\n\r\nParameters used in this template:\r\ncdmDatabaseSchema = cdm_ibm_mdcd_v993.dbo\r\nconceptId =  3000963\r\nunitConceptId = 8739\r\nplausibleValueHigh =      14.0\r\n\r\n**********/\r\n\r\n\r\nSELECT num_violated_rows, CASE WHEN denominator.num_rows = 0 THEN 0 ELSE 1.0*num_violated_rows/denominator.num_rows END  AS pct_violated_rows,\r\n  denominator.num_rows as num_denominator_rows\r\nFROM\r\n(\r\n\tSELECT COUNT_BIG(*) AS num_violated_rows\r\n\tFROM\r\n\t(\r\n\t\tSELECT m.* \r\n\t\tFROM cdm_ibm_mdcd_v993.dbo.measurement m\r\n\t\t\r\n\t\tWHERE m.measurement_concept_id =  3000963\r\n\t\tAND m.unit_concept_id = 8739\r\n\t\tAND m.value_as_number IS NOT NULL\r\n\t\tAND m.value_as_number >      14.0\r\n\t) violated_rows\r\n) violated_row_count,\r\n( \r\n\tSELECT COUNT_BIG(*) AS num_rows\r\n\tFROM cdm_ibm_mdcd_v993.dbo.measurement m\r\n\t\r\n\tWHERE measurement_concept_id =  3000963\r\n\tAND unit_concept_id = 8739\r\n\tAND value_as_number IS NOT NULL\r\n) denominator\r\n;","CHECK_NAME":"plausibleValueHigh","CHECK_LEVEL":"CONCEPT","CHECK_DESCRIPTION":"For the combination of CONCEPT_ID  3000963 (Hemoglobin [Mass/volume] in Blood) and UNIT_CONCEPT_ID 8739 (pound (US)), the number and percent of records that have a value higher than      14.0.","CDM_TABLE_NAME":"MEASUREMENT","CDM_FIELD_NAME":"MEASUREMENT_CONCEPT_ID","CONCEPT_ID":" 3000963","UNIT_CONCEPT_ID":"8739","SQL_FILE":"concept_plausible_value_high.sql","CATEGORY":"Plausibility","SUBCATEGORY":"Atemporal","CONTEXT":"Verification","checkId":2089,"FAILED":0,"THRESHOLD_VALUE":5,"_row":"19.108"},{"NUM_VIOLATED_ROWS":0,"PCT_VIOLATED_ROWS":0,"NUM_DENOMINATOR_ROWS":0,"EXECUTION_TIME":"1.077969 secs","QUERY_TEXT":"\r\n/*********\r\nCONCEPT LEVEL check:\r\nPLAUSIBLE_VALUE_HIGH - find any MEASUREMENT records that have VALUE_AS_NUMBER with non-null value > plausible high value\r\n\r\nParameters used in this template:\r\ncdmDatabaseSchema = cdm_ibm_mdcd_v993.dbo\r\nconceptId =  3000963\r\nunitConceptId = 8753\r\nplausibleValueHigh =       6.0\r\n\r\n**********/\r\n\r\n\r\nSELECT num_violated_rows, CASE WHEN denominator.num_rows = 0 THEN 0 ELSE 1.0*num_violated_rows/denominator.num_rows END  AS pct_violated_rows,\r\n  denominator.num_rows as num_denominator_rows\r\nFROM\r\n(\r\n\tSELECT COUNT_BIG(*) AS num_violated_rows\r\n\tFROM\r\n\t(\r\n\t\tSELECT m.* \r\n\t\tFROM cdm_ibm_mdcd_v993.dbo.measurement m\r\n\t\t\r\n\t\tWHERE m.measurement_concept_id =  3000963\r\n\t\tAND m.unit_concept_id = 8753\r\n\t\tAND m.value_as_number IS NOT NULL\r\n\t\tAND m.value_as_number >       6.0\r\n\t) violated_rows\r\n) violated_row_count,\r\n( \r\n\tSELECT COUNT_BIG(*) AS num_rows\r\n\tFROM cdm_ibm_mdcd_v993.dbo.measurement m\r\n\t\r\n\tWHERE measurement_concept_id =  3000963\r\n\tAND unit_concept_id = 8753\r\n\tAND value_as_number IS NOT NULL\r\n) denominator\r\n;","CHECK_NAME":"plausibleValueHigh","CHECK_LEVEL":"CONCEPT","CHECK_DESCRIPTION":"For the combination of CONCEPT_ID  3000963 (Hemoglobin [Mass/volume] in Blood) and UNIT_CONCEPT_ID 8753 (millimole per liter), the number and percent of records that have a value higher than       6.0.","CDM_TABLE_NAME":"MEASUREMENT","CDM_FIELD_NAME":"MEASUREMENT_CONCEPT_ID","CONCEPT_ID":" 3000963","UNIT_CONCEPT_ID":"8753","SQL_FILE":"concept_plausible_value_high.sql","CATEGORY":"Plausibility","SUBCATEGORY":"Atemporal","CONTEXT":"Verification","checkId":2090,"FAILED":0,"THRESHOLD_VALUE":5,"_row":"19.109"},{"NUM_VIOLATED_ROWS":0,"PCT_VIOLATED_ROWS":0,"NUM_DENOMINATOR_ROWS":0,"EXECUTION_TIME":"0.526970 secs","QUERY_TEXT":"\r\n/*********\r\nCONCEPT LEVEL check:\r\nPLAUSIBLE_VALUE_HIGH - find any MEASUREMENT records that have VALUE_AS_NUMBER with non-null value > plausible high value\r\n\r\nParameters used in this template:\r\ncdmDatabaseSchema = cdm_ibm_mdcd_v993.dbo\r\nconceptId =  3000963\r\nunitConceptId = 8837\r\nplausibleValueHigh =      15.0\r\n\r\n**********/\r\n\r\n\r\nSELECT num_violated_rows, CASE WHEN denominator.num_rows = 0 THEN 0 ELSE 1.0*num_violated_rows/denominator.num_rows END  AS pct_violated_rows,\r\n  denominator.num_rows as num_denominator_rows\r\nFROM\r\n(\r\n\tSELECT COUNT_BIG(*) AS num_violated_rows\r\n\tFROM\r\n\t(\r\n\t\tSELECT m.* \r\n\t\tFROM cdm_ibm_mdcd_v993.dbo.measurement m\r\n\t\t\r\n\t\tWHERE m.measurement_concept_id =  3000963\r\n\t\tAND m.unit_concept_id = 8837\r\n\t\tAND m.value_as_number IS NOT NULL\r\n\t\tAND m.value_as_number >      15.0\r\n\t) violated_rows\r\n) violated_row_count,\r\n( \r\n\tSELECT COUNT_BIG(*) AS num_rows\r\n\tFROM cdm_ibm_mdcd_v993.dbo.measurement m\r\n\t\r\n\tWHERE measurement_concept_id =  3000963\r\n\tAND unit_concept_id = 8837\r\n\tAND value_as_number IS NOT NULL\r\n) denominator\r\n;","CHECK_NAME":"plausibleValueHigh","CHECK_LEVEL":"CONCEPT","CHECK_DESCRIPTION":"For the combination of CONCEPT_ID  3000963 (Hemoglobin [Mass/volume] in Blood) and UNIT_CONCEPT_ID 8837 (microgram per deciliter), the number and percent of records that have a value higher than      15.0.","CDM_TABLE_NAME":"MEASUREMENT","CDM_FIELD_NAME":"MEASUREMENT_CONCEPT_ID","CONCEPT_ID":" 3000963","UNIT_CONCEPT_ID":"8837","SQL_FILE":"concept_plausible_value_high.sql","CATEGORY":"Plausibility","SUBCATEGORY":"Atemporal","CONTEXT":"Verification","checkId":2091,"FAILED":0,"THRESHOLD_VALUE":5,"_row":"19.110"},{"NUM_VIOLATED_ROWS":0,"PCT_VIOLATED_ROWS":0,"NUM_DENOMINATOR_ROWS":0,"EXECUTION_TIME":"0.496990 secs","QUERY_TEXT":"\r\n/*********\r\nCONCEPT LEVEL check:\r\nPLAUSIBLE_VALUE_HIGH - find any MEASUREMENT records that have VALUE_AS_NUMBER with non-null value > plausible high value\r\n\r\nParameters used in this template:\r\ncdmDatabaseSchema = cdm_ibm_mdcd_v993.dbo\r\nconceptId =  3000963\r\nunitConceptId = 9245\r\nplausibleValueHigh =      15.0\r\n\r\n**********/\r\n\r\n\r\nSELECT num_violated_rows, CASE WHEN denominator.num_rows = 0 THEN 0 ELSE 1.0*num_violated_rows/denominator.num_rows END  AS pct_violated_rows,\r\n  denominator.num_rows as num_denominator_rows\r\nFROM\r\n(\r\n\tSELECT COUNT_BIG(*) AS num_violated_rows\r\n\tFROM\r\n\t(\r\n\t\tSELECT m.* \r\n\t\tFROM cdm_ibm_mdcd_v993.dbo.measurement m\r\n\t\t\r\n\t\tWHERE m.measurement_concept_id =  3000963\r\n\t\tAND m.unit_concept_id = 9245\r\n\t\tAND m.value_as_number IS NOT NULL\r\n\t\tAND m.value_as_number >      15.0\r\n\t) violated_rows\r\n) violated_row_count,\r\n( \r\n\tSELECT COUNT_BIG(*) AS num_rows\r\n\tFROM cdm_ibm_mdcd_v993.dbo.measurement m\r\n\t\r\n\tWHERE measurement_concept_id =  3000963\r\n\tAND unit_concept_id = 9245\r\n\tAND value_as_number IS NOT NULL\r\n) denominator\r\n;","CHECK_NAME":"plausibleValueHigh","CHECK_LEVEL":"CONCEPT","CHECK_DESCRIPTION":"For the combination of CONCEPT_ID  3000963 (Hemoglobin [Mass/volume] in Blood) and UNIT_CONCEPT_ID 9245 (per deciliter), the number and percent of records that have a value higher than      15.0.","CDM_TABLE_NAME":"MEASUREMENT","CDM_FIELD_NAME":"MEASUREMENT_CONCEPT_ID","CONCEPT_ID":" 3000963","UNIT_CONCEPT_ID":"9245","SQL_FILE":"concept_plausible_value_high.sql","CATEGORY":"Plausibility","SUBCATEGORY":"Atemporal","CONTEXT":"Verification","checkId":2092,"FAILED":0,"THRESHOLD_VALUE":5,"_row":"19.111"},{"NUM_VIOLATED_ROWS":0,"PCT_VIOLATED_ROWS":0,"NUM_DENOMINATOR_ROWS":0,"EXECUTION_TIME":"1.157965 secs","QUERY_TEXT":"\r\n/*********\r\nCONCEPT LEVEL check:\r\nPLAUSIBLE_VALUE_HIGH - find any MEASUREMENT records that have VALUE_AS_NUMBER with non-null value > plausible high value\r\n\r\nParameters used in this template:\r\ncdmDatabaseSchema = cdm_ibm_mdcd_v993.dbo\r\nconceptId =  3000963\r\nunitConceptId = 9373\r\nplausibleValueHigh =    4000.0\r\n\r\n**********/\r\n\r\n\r\nSELECT num_violated_rows, CASE WHEN denominator.num_rows = 0 THEN 0 ELSE 1.0*num_violated_rows/denominator.num_rows END  AS pct_violated_rows,\r\n  denominator.num_rows as num_denominator_rows\r\nFROM\r\n(\r\n\tSELECT COUNT_BIG(*) AS num_violated_rows\r\n\tFROM\r\n\t(\r\n\t\tSELECT m.* \r\n\t\tFROM cdm_ibm_mdcd_v993.dbo.measurement m\r\n\t\t\r\n\t\tWHERE m.measurement_concept_id =  3000963\r\n\t\tAND m.unit_concept_id = 9373\r\n\t\tAND m.value_as_number IS NOT NULL\r\n\t\tAND m.value_as_number >    4000.0\r\n\t) violated_rows\r\n) violated_row_count,\r\n( \r\n\tSELECT COUNT_BIG(*) AS num_rows\r\n\tFROM cdm_ibm_mdcd_v993.dbo.measurement m\r\n\t\r\n\tWHERE measurement_concept_id =  3000963\r\n\tAND unit_concept_id = 9373\r\n\tAND value_as_number IS NOT NULL\r\n) denominator\r\n;","CHECK_NAME":"plausibleValueHigh","CHECK_LEVEL":"CONCEPT","CHECK_DESCRIPTION":"For the combination of CONCEPT_ID  3000963 (Hemoglobin [Mass/volume] in Blood) and UNIT_CONCEPT_ID 9373 (ounce (avoirdupois)), the number and percent of records that have a value higher than    4000.0.","CDM_TABLE_NAME":"MEASUREMENT","CDM_FIELD_NAME":"MEASUREMENT_CONCEPT_ID","CONCEPT_ID":" 3000963","UNIT_CONCEPT_ID":"9373","SQL_FILE":"concept_plausible_value_high.sql","CATEGORY":"Plausibility","SUBCATEGORY":"Atemporal","CONTEXT":"Verification","checkId":2093,"FAILED":0,"THRESHOLD_VALUE":5,"_row":"19.112"},{"NUM_VIOLATED_ROWS":0,"PCT_VIOLATED_ROWS":0,"NUM_DENOMINATOR_ROWS":0,"EXECUTION_TIME":"0.549977 secs","QUERY_TEXT":"\r\n/*********\r\nCONCEPT LEVEL check:\r\nPLAUSIBLE_VALUE_HIGH - find any MEASUREMENT records that have VALUE_AS_NUMBER with non-null value > plausible high value\r\n\r\nParameters used in this template:\r\ncdmDatabaseSchema = cdm_ibm_mdcd_v993.dbo\r\nconceptId =  3000963\r\nunitConceptId = 9384\r\nplausibleValueHigh =      17.0\r\n\r\n**********/\r\n\r\n\r\nSELECT num_violated_rows, CASE WHEN denominator.num_rows = 0 THEN 0 ELSE 1.0*num_violated_rows/denominator.num_rows END  AS pct_violated_rows,\r\n  denominator.num_rows as num_denominator_rows\r\nFROM\r\n(\r\n\tSELECT COUNT_BIG(*) AS num_violated_rows\r\n\tFROM\r\n\t(\r\n\t\tSELECT m.* \r\n\t\tFROM cdm_ibm_mdcd_v993.dbo.measurement m\r\n\t\t\r\n\t\tWHERE m.measurement_concept_id =  3000963\r\n\t\tAND m.unit_concept_id = 9384\r\n\t\tAND m.value_as_number IS NOT NULL\r\n\t\tAND m.value_as_number >      17.0\r\n\t) violated_rows\r\n) violated_row_count,\r\n( \r\n\tSELECT COUNT_BIG(*) AS num_rows\r\n\tFROM cdm_ibm_mdcd_v993.dbo.measurement m\r\n\t\r\n\tWHERE measurement_concept_id =  3000963\r\n\tAND unit_concept_id = 9384\r\n\tAND value_as_number IS NOT NULL\r\n) denominator\r\n;","CHECK_NAME":"plausibleValueHigh","CHECK_LEVEL":"CONCEPT","CHECK_DESCRIPTION":"For the combination of CONCEPT_ID  3000963 (Hemoglobin [Mass/volume] in Blood) and UNIT_CONCEPT_ID 9384 (point), the number and percent of records that have a value higher than      17.0.","CDM_TABLE_NAME":"MEASUREMENT","CDM_FIELD_NAME":"MEASUREMENT_CONCEPT_ID","CONCEPT_ID":" 3000963","UNIT_CONCEPT_ID":"9384","SQL_FILE":"concept_plausible_value_high.sql","CATEGORY":"Plausibility","SUBCATEGORY":"Atemporal","CONTEXT":"Verification","checkId":2094,"FAILED":0,"THRESHOLD_VALUE":5,"_row":"19.113"},{"NUM_VIOLATED_ROWS":0,"PCT_VIOLATED_ROWS":0,"NUM_DENOMINATOR_ROWS":0,"EXECUTION_TIME":"1.165966 secs","QUERY_TEXT":"\r\n/*********\r\nCONCEPT LEVEL check:\r\nPLAUSIBLE_VALUE_HIGH - find any MEASUREMENT records that have VALUE_AS_NUMBER with non-null value > plausible high value\r\n\r\nParameters used in this template:\r\ncdmDatabaseSchema = cdm_ibm_mdcd_v993.dbo\r\nconceptId =  3000963\r\nunitConceptId = 9529\r\nplausibleValueHigh =     115.0\r\n\r\n**********/\r\n\r\n\r\nSELECT num_violated_rows, CASE WHEN denominator.num_rows = 0 THEN 0 ELSE 1.0*num_violated_rows/denominator.num_rows END  AS pct_violated_rows,\r\n  denominator.num_rows as num_denominator_rows\r\nFROM\r\n(\r\n\tSELECT COUNT_BIG(*) AS num_violated_rows\r\n\tFROM\r\n\t(\r\n\t\tSELECT m.* \r\n\t\tFROM cdm_ibm_mdcd_v993.dbo.measurement m\r\n\t\t\r\n\t\tWHERE m.measurement_concept_id =  3000963\r\n\t\tAND m.unit_concept_id = 9529\r\n\t\tAND m.value_as_number IS NOT NULL\r\n\t\tAND m.value_as_number >     115.0\r\n\t) violated_rows\r\n) violated_row_count,\r\n( \r\n\tSELECT COUNT_BIG(*) AS num_rows\r\n\tFROM cdm_ibm_mdcd_v993.dbo.measurement m\r\n\t\r\n\tWHERE measurement_concept_id =  3000963\r\n\tAND unit_concept_id = 9529\r\n\tAND value_as_number IS NOT NULL\r\n) denominator\r\n;","CHECK_NAME":"plausibleValueHigh","CHECK_LEVEL":"CONCEPT","CHECK_DESCRIPTION":"For the combination of CONCEPT_ID  3000963 (Hemoglobin [Mass/volume] in Blood) and UNIT_CONCEPT_ID 9529 (kilogram), the number and percent of records that have a value higher than     115.0.","CDM_TABLE_NAME":"MEASUREMENT","CDM_FIELD_NAME":"MEASUREMENT_CONCEPT_ID","CONCEPT_ID":" 3000963","UNIT_CONCEPT_ID":"9529","SQL_FILE":"concept_plausible_value_high.sql","CATEGORY":"Plausibility","SUBCATEGORY":"Atemporal","CONTEXT":"Verification","checkId":2095,"FAILED":0,"THRESHOLD_VALUE":5,"_row":"19.114"},{"NUM_VIOLATED_ROWS":0,"PCT_VIOLATED_ROWS":0,"NUM_DENOMINATOR_ROWS":0,"EXECUTION_TIME":"0.655980 secs","QUERY_TEXT":"\r\n/*********\r\nCONCEPT LEVEL check:\r\nPLAUSIBLE_VALUE_HIGH - find any MEASUREMENT records that have VALUE_AS_NUMBER with non-null value > plausible high value\r\n\r\nParameters used in this template:\r\ncdmDatabaseSchema = cdm_ibm_mdcd_v993.dbo\r\nconceptId =  3000963\r\nunitConceptId = 9546\r\nplausibleValueHigh =      15.0\r\n\r\n**********/\r\n\r\n\r\nSELECT num_violated_rows, CASE WHEN denominator.num_rows = 0 THEN 0 ELSE 1.0*num_violated_rows/denominator.num_rows END  AS pct_violated_rows,\r\n  denominator.num_rows as num_denominator_rows\r\nFROM\r\n(\r\n\tSELECT COUNT_BIG(*) AS num_violated_rows\r\n\tFROM\r\n\t(\r\n\t\tSELECT m.* \r\n\t\tFROM cdm_ibm_mdcd_v993.dbo.measurement m\r\n\t\t\r\n\t\tWHERE m.measurement_concept_id =  3000963\r\n\t\tAND m.unit_concept_id = 9546\r\n\t\tAND m.value_as_number IS NOT NULL\r\n\t\tAND m.value_as_number >      15.0\r\n\t) violated_rows\r\n) violated_row_count,\r\n( \r\n\tSELECT COUNT_BIG(*) AS num_rows\r\n\tFROM cdm_ibm_mdcd_v993.dbo.measurement m\r\n\t\r\n\tWHERE measurement_concept_id =  3000963\r\n\tAND unit_concept_id = 9546\r\n\tAND value_as_number IS NOT NULL\r\n) denominator\r\n;","CHECK_NAME":"plausibleValueHigh","CHECK_LEVEL":"CONCEPT","CHECK_DESCRIPTION":"For the combination of CONCEPT_ID  3000963 (Hemoglobin [Mass/volume] in Blood) and UNIT_CONCEPT_ID 9546 (meter), the number and percent of records that have a value higher than      15.0.","CDM_TABLE_NAME":"MEASUREMENT","CDM_FIELD_NAME":"MEASUREMENT_CONCEPT_ID","CONCEPT_ID":" 3000963","UNIT_CONCEPT_ID":"9546","SQL_FILE":"concept_plausible_value_high.sql","CATEGORY":"Plausibility","SUBCATEGORY":"Atemporal","CONTEXT":"Verification","checkId":2096,"FAILED":0,"THRESHOLD_VALUE":5,"_row":"19.115"},{"NUM_VIOLATED_ROWS":0,"PCT_VIOLATED_ROWS":0,"NUM_DENOMINATOR_ROWS":0,"EXECUTION_TIME":"0.554989 secs","QUERY_TEXT":"\r\n/*********\r\nCONCEPT LEVEL check:\r\nPLAUSIBLE_VALUE_HIGH - find any MEASUREMENT records that have VALUE_AS_NUMBER with non-null value > plausible high value\r\n\r\nParameters used in this template:\r\ncdmDatabaseSchema = cdm_ibm_mdcd_v993.dbo\r\nconceptId =  3000963\r\nunitConceptId = 9562\r\nplausibleValueHigh =      20.0\r\n\r\n**********/\r\n\r\n\r\nSELECT num_violated_rows, CASE WHEN denominator.num_rows = 0 THEN 0 ELSE 1.0*num_violated_rows/denominator.num_rows END  AS pct_violated_rows,\r\n  denominator.num_rows as num_denominator_rows\r\nFROM\r\n(\r\n\tSELECT COUNT_BIG(*) AS num_violated_rows\r\n\tFROM\r\n\t(\r\n\t\tSELECT m.* \r\n\t\tFROM cdm_ibm_mdcd_v993.dbo.measurement m\r\n\t\t\r\n\t\tWHERE m.measurement_concept_id =  3000963\r\n\t\tAND m.unit_concept_id = 9562\r\n\t\tAND m.value_as_number IS NOT NULL\r\n\t\tAND m.value_as_number >      20.0\r\n\t) violated_rows\r\n) violated_row_count,\r\n( \r\n\tSELECT COUNT_BIG(*) AS num_rows\r\n\tFROM cdm_ibm_mdcd_v993.dbo.measurement m\r\n\t\r\n\tWHERE measurement_concept_id =  3000963\r\n\tAND unit_concept_id = 9562\r\n\tAND value_as_number IS NOT NULL\r\n) denominator\r\n;","CHECK_NAME":"plausibleValueHigh","CHECK_LEVEL":"CONCEPT","CHECK_DESCRIPTION":"For the combination of CONCEPT_ID  3000963 (Hemoglobin [Mass/volume] in Blood) and UNIT_CONCEPT_ID 9562 (milligram per kilogram), the number and percent of records that have a value higher than      20.0.","CDM_TABLE_NAME":"MEASUREMENT","CDM_FIELD_NAME":"MEASUREMENT_CONCEPT_ID","CONCEPT_ID":" 3000963","UNIT_CONCEPT_ID":"9562","SQL_FILE":"concept_plausible_value_high.sql","CATEGORY":"Plausibility","SUBCATEGORY":"Atemporal","CONTEXT":"Verification","checkId":2097,"FAILED":0,"THRESHOLD_VALUE":5,"_row":"19.116"},{"NUM_VIOLATED_ROWS":0,"PCT_VIOLATED_ROWS":0,"NUM_DENOMINATOR_ROWS":0,"EXECUTION_TIME":"0.561977 secs","QUERY_TEXT":"\r\n/*********\r\nCONCEPT LEVEL check:\r\nPLAUSIBLE_VALUE_HIGH - find any MEASUREMENT records that have VALUE_AS_NUMBER with non-null value > plausible high value\r\n\r\nParameters used in this template:\r\ncdmDatabaseSchema = cdm_ibm_mdcd_v993.dbo\r\nconceptId =  3001122\r\nunitConceptId = 8510\r\nplausibleValueHigh =     400.0\r\n\r\n**********/\r\n\r\n\r\nSELECT num_violated_rows, CASE WHEN denominator.num_rows = 0 THEN 0 ELSE 1.0*num_violated_rows/denominator.num_rows END  AS pct_violated_rows,\r\n  denominator.num_rows as num_denominator_rows\r\nFROM\r\n(\r\n\tSELECT COUNT_BIG(*) AS num_violated_rows\r\n\tFROM\r\n\t(\r\n\t\tSELECT m.* \r\n\t\tFROM cdm_ibm_mdcd_v993.dbo.measurement m\r\n\t\t\r\n\t\tWHERE m.measurement_concept_id =  3001122\r\n\t\tAND m.unit_concept_id = 8510\r\n\t\tAND m.value_as_number IS NOT NULL\r\n\t\tAND m.value_as_number >     400.0\r\n\t) violated_rows\r\n) violated_row_count,\r\n( \r\n\tSELECT COUNT_BIG(*) AS num_rows\r\n\tFROM cdm_ibm_mdcd_v993.dbo.measurement m\r\n\t\r\n\tWHERE measurement_concept_id =  3001122\r\n\tAND unit_concept_id = 8510\r\n\tAND value_as_number IS NOT NULL\r\n) denominator\r\n;","CHECK_NAME":"plausibleValueHigh","CHECK_LEVEL":"CONCEPT","CHECK_DESCRIPTION":"For the combination of CONCEPT_ID  3001122 (Ferritin [Mass/volume] in Serum or Plasma) and UNIT_CONCEPT_ID 8510 (unit), the number and percent of records that have a value higher than     400.0.","CDM_TABLE_NAME":"MEASUREMENT","CDM_FIELD_NAME":"MEASUREMENT_CONCEPT_ID","CONCEPT_ID":" 3001122","UNIT_CONCEPT_ID":"8510","SQL_FILE":"concept_plausible_value_high.sql","CATEGORY":"Plausibility","SUBCATEGORY":"Atemporal","CONTEXT":"Verification","checkId":2098,"FAILED":0,"THRESHOLD_VALUE":5,"_row":"19.117"},{"NUM_VIOLATED_ROWS":0,"PCT_VIOLATED_ROWS":0,"NUM_DENOMINATOR_ROWS":0,"EXECUTION_TIME":"1.110975 secs","QUERY_TEXT":"\r\n/*********\r\nCONCEPT LEVEL check:\r\nPLAUSIBLE_VALUE_HIGH - find any MEASUREMENT records that have VALUE_AS_NUMBER with non-null value > plausible high value\r\n\r\nParameters used in this template:\r\ncdmDatabaseSchema = cdm_ibm_mdcd_v993.dbo\r\nconceptId =  3001122\r\nunitConceptId = 8748\r\nplausibleValueHigh =     500.0\r\n\r\n**********/\r\n\r\n\r\nSELECT num_violated_rows, CASE WHEN denominator.num_rows = 0 THEN 0 ELSE 1.0*num_violated_rows/denominator.num_rows END  AS pct_violated_rows,\r\n  denominator.num_rows as num_denominator_rows\r\nFROM\r\n(\r\n\tSELECT COUNT_BIG(*) AS num_violated_rows\r\n\tFROM\r\n\t(\r\n\t\tSELECT m.* \r\n\t\tFROM cdm_ibm_mdcd_v993.dbo.measurement m\r\n\t\t\r\n\t\tWHERE m.measurement_concept_id =  3001122\r\n\t\tAND m.unit_concept_id = 8748\r\n\t\tAND m.value_as_number IS NOT NULL\r\n\t\tAND m.value_as_number >     500.0\r\n\t) violated_rows\r\n) violated_row_count,\r\n( \r\n\tSELECT COUNT_BIG(*) AS num_rows\r\n\tFROM cdm_ibm_mdcd_v993.dbo.measurement m\r\n\t\r\n\tWHERE measurement_concept_id =  3001122\r\n\tAND unit_concept_id = 8748\r\n\tAND value_as_number IS NOT NULL\r\n) denominator\r\n;","CHECK_NAME":"plausibleValueHigh","CHECK_LEVEL":"CONCEPT","CHECK_DESCRIPTION":"For the combination of CONCEPT_ID  3001122 (Ferritin [Mass/volume] in Serum or Plasma) and UNIT_CONCEPT_ID 8748 (microgram per liter), the number and percent of records that have a value higher than     500.0.","CDM_TABLE_NAME":"MEASUREMENT","CDM_FIELD_NAME":"MEASUREMENT_CONCEPT_ID","CONCEPT_ID":" 3001122","UNIT_CONCEPT_ID":"8748","SQL_FILE":"concept_plausible_value_high.sql","CATEGORY":"Plausibility","SUBCATEGORY":"Atemporal","CONTEXT":"Verification","checkId":2099,"FAILED":0,"THRESHOLD_VALUE":5,"_row":"19.118"},{"NUM_VIOLATED_ROWS":0,"PCT_VIOLATED_ROWS":0,"NUM_DENOMINATOR_ROWS":0,"EXECUTION_TIME":"1.121971 secs","QUERY_TEXT":"\r\n/*********\r\nCONCEPT LEVEL check:\r\nPLAUSIBLE_VALUE_HIGH - find any MEASUREMENT records that have VALUE_AS_NUMBER with non-null value > plausible high value\r\n\r\nParameters used in this template:\r\ncdmDatabaseSchema = cdm_ibm_mdcd_v993.dbo\r\nconceptId =  3001122\r\nunitConceptId = 8842\r\nplausibleValueHigh =     400.0\r\n\r\n**********/\r\n\r\n\r\nSELECT num_violated_rows, CASE WHEN denominator.num_rows = 0 THEN 0 ELSE 1.0*num_violated_rows/denominator.num_rows END  AS pct_violated_rows,\r\n  denominator.num_rows as num_denominator_rows\r\nFROM\r\n(\r\n\tSELECT COUNT_BIG(*) AS num_violated_rows\r\n\tFROM\r\n\t(\r\n\t\tSELECT m.* \r\n\t\tFROM cdm_ibm_mdcd_v993.dbo.measurement m\r\n\t\t\r\n\t\tWHERE m.measurement_concept_id =  3001122\r\n\t\tAND m.unit_concept_id = 8842\r\n\t\tAND m.value_as_number IS NOT NULL\r\n\t\tAND m.value_as_number >     400.0\r\n\t) violated_rows\r\n) violated_row_count,\r\n( \r\n\tSELECT COUNT_BIG(*) AS num_rows\r\n\tFROM cdm_ibm_mdcd_v993.dbo.measurement m\r\n\t\r\n\tWHERE measurement_concept_id =  3001122\r\n\tAND unit_concept_id = 8842\r\n\tAND value_as_number IS NOT NULL\r\n) denominator\r\n;","CHECK_NAME":"plausibleValueHigh","CHECK_LEVEL":"CONCEPT","CHECK_DESCRIPTION":"For the combination of CONCEPT_ID  3001122 (Ferritin [Mass/volume] in Serum or Plasma) and UNIT_CONCEPT_ID 8842 (nanogram per milliliter), the number and percent of records that have a value higher than     400.0.","CDM_TABLE_NAME":"MEASUREMENT","CDM_FIELD_NAME":"MEASUREMENT_CONCEPT_ID","CONCEPT_ID":" 3001122","UNIT_CONCEPT_ID":"8842","SQL_FILE":"concept_plausible_value_high.sql","CATEGORY":"Plausibility","SUBCATEGORY":"Atemporal","CONTEXT":"Verification","checkId":2100,"FAILED":0,"THRESHOLD_VALUE":5,"_row":"19.119"},{"NUM_VIOLATED_ROWS":0,"PCT_VIOLATED_ROWS":0,"NUM_DENOMINATOR_ROWS":0,"EXECUTION_TIME":"0.890970 secs","QUERY_TEXT":"\r\n/*********\r\nCONCEPT LEVEL check:\r\nPLAUSIBLE_VALUE_HIGH - find any MEASUREMENT records that have VALUE_AS_NUMBER with non-null value > plausible high value\r\n\r\nParameters used in this template:\r\ncdmDatabaseSchema = cdm_ibm_mdcd_v993.dbo\r\nconceptId =  3001247\r\nunitConceptId = 8848\r\nplausibleValueHigh =      42.0\r\n\r\n**********/\r\n\r\n\r\nSELECT num_violated_rows, CASE WHEN denominator.num_rows = 0 THEN 0 ELSE 1.0*num_violated_rows/denominator.num_rows END  AS pct_violated_rows,\r\n  denominator.num_rows as num_denominator_rows\r\nFROM\r\n(\r\n\tSELECT COUNT_BIG(*) AS num_violated_rows\r\n\tFROM\r\n\t(\r\n\t\tSELECT m.* \r\n\t\tFROM cdm_ibm_mdcd_v993.dbo.measurement m\r\n\t\t\r\n\t\tWHERE m.measurement_concept_id =  3001247\r\n\t\tAND m.unit_concept_id = 8848\r\n\t\tAND m.value_as_number IS NOT NULL\r\n\t\tAND m.value_as_number >      42.0\r\n\t) violated_rows\r\n) violated_row_count,\r\n( \r\n\tSELECT COUNT_BIG(*) AS num_rows\r\n\tFROM cdm_ibm_mdcd_v993.dbo.measurement m\r\n\t\r\n\tWHERE measurement_concept_id =  3001247\r\n\tAND unit_concept_id = 8848\r\n\tAND value_as_number IS NOT NULL\r\n) denominator\r\n;","CHECK_NAME":"plausibleValueHigh","CHECK_LEVEL":"CONCEPT","CHECK_DESCRIPTION":"For the combination of CONCEPT_ID  3001247 (Common Ragweed IgE Ab [Units/volume] in Serum) and UNIT_CONCEPT_ID 8848 (thousand per microliter), the number and percent of records that have a value higher than      42.0.","CDM_TABLE_NAME":"MEASUREMENT","CDM_FIELD_NAME":"MEASUREMENT_CONCEPT_ID","CONCEPT_ID":" 3001247","UNIT_CONCEPT_ID":"8848","SQL_FILE":"concept_plausible_value_high.sql","CATEGORY":"Plausibility","SUBCATEGORY":"Atemporal","CONTEXT":"Verification","checkId":2101,"FAILED":0,"THRESHOLD_VALUE":5,"_row":"19.120"},{"NUM_VIOLATED_ROWS":0,"PCT_VIOLATED_ROWS":0,"NUM_DENOMINATOR_ROWS":0,"EXECUTION_TIME":"0.594966 secs","QUERY_TEXT":"\r\n/*********\r\nCONCEPT LEVEL check:\r\nPLAUSIBLE_VALUE_HIGH - find any MEASUREMENT records that have VALUE_AS_NUMBER with non-null value > plausible high value\r\n\r\nParameters used in this template:\r\ncdmDatabaseSchema = cdm_ibm_mdcd_v993.dbo\r\nconceptId =  3001308\r\nunitConceptId = 8736\r\nplausibleValueHigh =    2500.0\r\n\r\n**********/\r\n\r\n\r\nSELECT num_violated_rows, CASE WHEN denominator.num_rows = 0 THEN 0 ELSE 1.0*num_violated_rows/denominator.num_rows END  AS pct_violated_rows,\r\n  denominator.num_rows as num_denominator_rows\r\nFROM\r\n(\r\n\tSELECT COUNT_BIG(*) AS num_violated_rows\r\n\tFROM\r\n\t(\r\n\t\tSELECT m.* \r\n\t\tFROM cdm_ibm_mdcd_v993.dbo.measurement m\r\n\t\t\r\n\t\tWHERE m.measurement_concept_id =  3001308\r\n\t\tAND m.unit_concept_id = 8736\r\n\t\tAND m.value_as_number IS NOT NULL\r\n\t\tAND m.value_as_number >    2500.0\r\n\t) violated_rows\r\n) violated_row_count,\r\n( \r\n\tSELECT COUNT_BIG(*) AS num_rows\r\n\tFROM cdm_ibm_mdcd_v993.dbo.measurement m\r\n\t\r\n\tWHERE measurement_concept_id =  3001308\r\n\tAND unit_concept_id = 8736\r\n\tAND value_as_number IS NOT NULL\r\n) denominator\r\n;","CHECK_NAME":"plausibleValueHigh","CHECK_LEVEL":"CONCEPT","CHECK_DESCRIPTION":"For the combination of CONCEPT_ID  3001308 (Cholesterol in LDL [Moles/volume] in Serum or Plasma) and UNIT_CONCEPT_ID 8736 (nanomole per liter), the number and percent of records that have a value higher than    2500.0.","CDM_TABLE_NAME":"MEASUREMENT","CDM_FIELD_NAME":"MEASUREMENT_CONCEPT_ID","CONCEPT_ID":" 3001308","UNIT_CONCEPT_ID":"8736","SQL_FILE":"concept_plausible_value_high.sql","CATEGORY":"Plausibility","SUBCATEGORY":"Atemporal","CONTEXT":"Verification","checkId":2102,"FAILED":0,"THRESHOLD_VALUE":5,"_row":"19.121"},{"NUM_VIOLATED_ROWS":0,"PCT_VIOLATED_ROWS":0,"NUM_DENOMINATOR_ROWS":0,"EXECUTION_TIME":"0.536991 secs","QUERY_TEXT":"\r\n/*********\r\nCONCEPT LEVEL check:\r\nPLAUSIBLE_VALUE_HIGH - find any MEASUREMENT records that have VALUE_AS_NUMBER with non-null value > plausible high value\r\n\r\nParameters used in this template:\r\ncdmDatabaseSchema = cdm_ibm_mdcd_v993.dbo\r\nconceptId =  3001308\r\nunitConceptId = 8753\r\nplausibleValueHigh =      14.0\r\n\r\n**********/\r\n\r\n\r\nSELECT num_violated_rows, CASE WHEN denominator.num_rows = 0 THEN 0 ELSE 1.0*num_violated_rows/denominator.num_rows END  AS pct_violated_rows,\r\n  denominator.num_rows as num_denominator_rows\r\nFROM\r\n(\r\n\tSELECT COUNT_BIG(*) AS num_violated_rows\r\n\tFROM\r\n\t(\r\n\t\tSELECT m.* \r\n\t\tFROM cdm_ibm_mdcd_v993.dbo.measurement m\r\n\t\t\r\n\t\tWHERE m.measurement_concept_id =  3001308\r\n\t\tAND m.unit_concept_id = 8753\r\n\t\tAND m.value_as_number IS NOT NULL\r\n\t\tAND m.value_as_number >      14.0\r\n\t) violated_rows\r\n) violated_row_count,\r\n( \r\n\tSELECT COUNT_BIG(*) AS num_rows\r\n\tFROM cdm_ibm_mdcd_v993.dbo.measurement m\r\n\t\r\n\tWHERE measurement_concept_id =  3001308\r\n\tAND unit_concept_id = 8753\r\n\tAND value_as_number IS NOT NULL\r\n) denominator\r\n;","CHECK_NAME":"plausibleValueHigh","CHECK_LEVEL":"CONCEPT","CHECK_DESCRIPTION":"For the combination of CONCEPT_ID  3001308 (Cholesterol in LDL [Moles/volume] in Serum or Plasma) and UNIT_CONCEPT_ID 8753 (millimole per liter), the number and percent of records that have a value higher than      14.0.","CDM_TABLE_NAME":"MEASUREMENT","CDM_FIELD_NAME":"MEASUREMENT_CONCEPT_ID","CONCEPT_ID":" 3001308","UNIT_CONCEPT_ID":"8753","SQL_FILE":"concept_plausible_value_high.sql","CATEGORY":"Plausibility","SUBCATEGORY":"Atemporal","CONTEXT":"Verification","checkId":2103,"FAILED":0,"THRESHOLD_VALUE":5,"_row":"19.122"},{"NUM_VIOLATED_ROWS":0,"PCT_VIOLATED_ROWS":0,"NUM_DENOMINATOR_ROWS":0,"EXECUTION_TIME":"0.552984 secs","QUERY_TEXT":"\r\n/*********\r\nCONCEPT LEVEL check:\r\nPLAUSIBLE_VALUE_HIGH - find any MEASUREMENT records that have VALUE_AS_NUMBER with non-null value > plausible high value\r\n\r\nParameters used in this template:\r\ncdmDatabaseSchema = cdm_ibm_mdcd_v993.dbo\r\nconceptId =  3001318\r\nunitConceptId = 8554\r\nplausibleValueHigh =      75.0\r\n\r\n**********/\r\n\r\n\r\nSELECT num_violated_rows, CASE WHEN denominator.num_rows = 0 THEN 0 ELSE 1.0*num_violated_rows/denominator.num_rows END  AS pct_violated_rows,\r\n  denominator.num_rows as num_denominator_rows\r\nFROM\r\n(\r\n\tSELECT COUNT_BIG(*) AS num_violated_rows\r\n\tFROM\r\n\t(\r\n\t\tSELECT m.* \r\n\t\tFROM cdm_ibm_mdcd_v993.dbo.measurement m\r\n\t\t\r\n\t\tWHERE m.measurement_concept_id =  3001318\r\n\t\tAND m.unit_concept_id = 8554\r\n\t\tAND m.value_as_number IS NOT NULL\r\n\t\tAND m.value_as_number >      75.0\r\n\t) violated_rows\r\n) violated_row_count,\r\n( \r\n\tSELECT COUNT_BIG(*) AS num_rows\r\n\tFROM cdm_ibm_mdcd_v993.dbo.measurement m\r\n\t\r\n\tWHERE measurement_concept_id =  3001318\r\n\tAND unit_concept_id = 8554\r\n\tAND value_as_number IS NOT NULL\r\n) denominator\r\n;","CHECK_NAME":"plausibleValueHigh","CHECK_LEVEL":"CONCEPT","CHECK_DESCRIPTION":"For the combination of CONCEPT_ID  3001318 (Cholesterol.total/Cholesterol in HDL [Percentile]) and UNIT_CONCEPT_ID 8554 (percent), the number and percent of records that have a value higher than      75.0.","CDM_TABLE_NAME":"MEASUREMENT","CDM_FIELD_NAME":"MEASUREMENT_CONCEPT_ID","CONCEPT_ID":" 3001318","UNIT_CONCEPT_ID":"8554","SQL_FILE":"concept_plausible_value_high.sql","CATEGORY":"Plausibility","SUBCATEGORY":"Atemporal","CONTEXT":"Verification","checkId":2104,"FAILED":0,"THRESHOLD_VALUE":5,"_row":"19.123"},{"NUM_VIOLATED_ROWS":0,"PCT_VIOLATED_ROWS":0,"NUM_DENOMINATOR_ROWS":0,"EXECUTION_TIME":"5.932839 secs","QUERY_TEXT":"\r\n/*********\r\nCONCEPT LEVEL check:\r\nPLAUSIBLE_VALUE_HIGH - find any MEASUREMENT records that have VALUE_AS_NUMBER with non-null value > plausible high value\r\n\r\nParameters used in this template:\r\ncdmDatabaseSchema = cdm_ibm_mdcd_v993.dbo\r\nconceptId =  3001420\r\nunitConceptId = 8753\r\nplausibleValueHigh =       3.0\r\n\r\n**********/\r\n\r\n\r\nSELECT num_violated_rows, CASE WHEN denominator.num_rows = 0 THEN 0 ELSE 1.0*num_violated_rows/denominator.num_rows END  AS pct_violated_rows,\r\n  denominator.num_rows as num_denominator_rows\r\nFROM\r\n(\r\n\tSELECT COUNT_BIG(*) AS num_violated_rows\r\n\tFROM\r\n\t(\r\n\t\tSELECT m.* \r\n\t\tFROM cdm_ibm_mdcd_v993.dbo.measurement m\r\n\t\t\r\n\t\tWHERE m.measurement_concept_id =  3001420\r\n\t\tAND m.unit_concept_id = 8753\r\n\t\tAND m.value_as_number IS NOT NULL\r\n\t\tAND m.value_as_number >       3.0\r\n\t) violated_rows\r\n) violated_row_count,\r\n( \r\n\tSELECT COUNT_BIG(*) AS num_rows\r\n\tFROM cdm_ibm_mdcd_v993.dbo.measurement m\r\n\t\r\n\tWHERE measurement_concept_id =  3001420\r\n\tAND unit_concept_id = 8753\r\n\tAND value_as_number IS NOT NULL\r\n) denominator\r\n;","CHECK_NAME":"plausibleValueHigh","CHECK_LEVEL":"CONCEPT","CHECK_DESCRIPTION":"For the combination of CONCEPT_ID  3001420 (Magnesium [Mass/volume] in Serum or Plasma) and UNIT_CONCEPT_ID 8753 (millimole per liter), the number and percent of records that have a value higher than       3.0.","CDM_TABLE_NAME":"MEASUREMENT","CDM_FIELD_NAME":"MEASUREMENT_CONCEPT_ID","CONCEPT_ID":" 3001420","UNIT_CONCEPT_ID":"8753","SQL_FILE":"concept_plausible_value_high.sql","CATEGORY":"Plausibility","SUBCATEGORY":"Atemporal","CONTEXT":"Verification","checkId":2105,"FAILED":0,"THRESHOLD_VALUE":5,"_row":"19.124"},{"NUM_VIOLATED_ROWS":0,"PCT_VIOLATED_ROWS":0,"NUM_DENOMINATOR_ROWS":0,"EXECUTION_TIME":"3.758893 secs","QUERY_TEXT":"\r\n/*********\r\nCONCEPT LEVEL check:\r\nPLAUSIBLE_VALUE_HIGH - find any MEASUREMENT records that have VALUE_AS_NUMBER with non-null value > plausible high value\r\n\r\nParameters used in this template:\r\ncdmDatabaseSchema = cdm_ibm_mdcd_v993.dbo\r\nconceptId =  3001420\r\nunitConceptId = 8840\r\nplausibleValueHigh =       3.0\r\n\r\n**********/\r\n\r\n\r\nSELECT num_violated_rows, CASE WHEN denominator.num_rows = 0 THEN 0 ELSE 1.0*num_violated_rows/denominator.num_rows END  AS pct_violated_rows,\r\n  denominator.num_rows as num_denominator_rows\r\nFROM\r\n(\r\n\tSELECT COUNT_BIG(*) AS num_violated_rows\r\n\tFROM\r\n\t(\r\n\t\tSELECT m.* \r\n\t\tFROM cdm_ibm_mdcd_v993.dbo.measurement m\r\n\t\t\r\n\t\tWHERE m.measurement_concept_id =  3001420\r\n\t\tAND m.unit_concept_id = 8840\r\n\t\tAND m.value_as_number IS NOT NULL\r\n\t\tAND m.value_as_number >       3.0\r\n\t) violated_rows\r\n) violated_row_count,\r\n( \r\n\tSELECT COUNT_BIG(*) AS num_rows\r\n\tFROM cdm_ibm_mdcd_v993.dbo.measurement m\r\n\t\r\n\tWHERE measurement_concept_id =  3001420\r\n\tAND unit_concept_id = 8840\r\n\tAND value_as_number IS NOT NULL\r\n) denominator\r\n;","CHECK_NAME":"plausibleValueHigh","CHECK_LEVEL":"CONCEPT","CHECK_DESCRIPTION":"For the combination of CONCEPT_ID  3001420 (Magnesium [Mass/volume] in Serum or Plasma) and UNIT_CONCEPT_ID 8840 (milligram per deciliter), the number and percent of records that have a value higher than       3.0.","CDM_TABLE_NAME":"MEASUREMENT","CDM_FIELD_NAME":"MEASUREMENT_CONCEPT_ID","CONCEPT_ID":" 3001420","UNIT_CONCEPT_ID":"8840","SQL_FILE":"concept_plausible_value_high.sql","CATEGORY":"Plausibility","SUBCATEGORY":"Atemporal","CONTEXT":"Verification","checkId":2106,"FAILED":0,"THRESHOLD_VALUE":5,"_row":"19.125"},{"NUM_VIOLATED_ROWS":0,"PCT_VIOLATED_ROWS":0,"NUM_DENOMINATOR_ROWS":0,"EXECUTION_TIME":"3.924892 secs","QUERY_TEXT":"\r\n/*********\r\nCONCEPT LEVEL check:\r\nPLAUSIBLE_VALUE_HIGH - find any MEASUREMENT records that have VALUE_AS_NUMBER with non-null value > plausible high value\r\n\r\nParameters used in this template:\r\ncdmDatabaseSchema = cdm_ibm_mdcd_v993.dbo\r\nconceptId =  3001420\r\nunitConceptId = 9557\r\nplausibleValueHigh =       3.0\r\n\r\n**********/\r\n\r\n\r\nSELECT num_violated_rows, CASE WHEN denominator.num_rows = 0 THEN 0 ELSE 1.0*num_violated_rows/denominator.num_rows END  AS pct_violated_rows,\r\n  denominator.num_rows as num_denominator_rows\r\nFROM\r\n(\r\n\tSELECT COUNT_BIG(*) AS num_violated_rows\r\n\tFROM\r\n\t(\r\n\t\tSELECT m.* \r\n\t\tFROM cdm_ibm_mdcd_v993.dbo.measurement m\r\n\t\t\r\n\t\tWHERE m.measurement_concept_id =  3001420\r\n\t\tAND m.unit_concept_id = 9557\r\n\t\tAND m.value_as_number IS NOT NULL\r\n\t\tAND m.value_as_number >       3.0\r\n\t) violated_rows\r\n) violated_row_count,\r\n( \r\n\tSELECT COUNT_BIG(*) AS num_rows\r\n\tFROM cdm_ibm_mdcd_v993.dbo.measurement m\r\n\t\r\n\tWHERE measurement_concept_id =  3001420\r\n\tAND unit_concept_id = 9557\r\n\tAND value_as_number IS NOT NULL\r\n) denominator\r\n;","CHECK_NAME":"plausibleValueHigh","CHECK_LEVEL":"CONCEPT","CHECK_DESCRIPTION":"For the combination of CONCEPT_ID  3001420 (Magnesium [Mass/volume] in Serum or Plasma) and UNIT_CONCEPT_ID 9557 (milliequivalent per liter), the number and percent of records that have a value higher than       3.0.","CDM_TABLE_NAME":"MEASUREMENT","CDM_FIELD_NAME":"MEASUREMENT_CONCEPT_ID","CONCEPT_ID":" 3001420","UNIT_CONCEPT_ID":"9557","SQL_FILE":"concept_plausible_value_high.sql","CATEGORY":"Plausibility","SUBCATEGORY":"Atemporal","CONTEXT":"Verification","checkId":2107,"FAILED":0,"THRESHOLD_VALUE":5,"_row":"19.126"},{"NUM_VIOLATED_ROWS":0,"PCT_VIOLATED_ROWS":0,"NUM_DENOMINATOR_ROWS":0,"EXECUTION_TIME":"1.004966 secs","QUERY_TEXT":"\r\n/*********\r\nCONCEPT LEVEL check:\r\nPLAUSIBLE_VALUE_HIGH - find any MEASUREMENT records that have VALUE_AS_NUMBER with non-null value > plausible high value\r\n\r\nParameters used in this template:\r\ncdmDatabaseSchema = cdm_ibm_mdcd_v993.dbo\r\nconceptId =  3001604\r\nunitConceptId = 8554\r\nplausibleValueHigh =     100.0\r\n\r\n**********/\r\n\r\n\r\nSELECT num_violated_rows, CASE WHEN denominator.num_rows = 0 THEN 0 ELSE 1.0*num_violated_rows/denominator.num_rows END  AS pct_violated_rows,\r\n  denominator.num_rows as num_denominator_rows\r\nFROM\r\n(\r\n\tSELECT COUNT_BIG(*) AS num_violated_rows\r\n\tFROM\r\n\t(\r\n\t\tSELECT m.* \r\n\t\tFROM cdm_ibm_mdcd_v993.dbo.measurement m\r\n\t\t\r\n\t\tWHERE m.measurement_concept_id =  3001604\r\n\t\tAND m.unit_concept_id = 8554\r\n\t\tAND m.value_as_number IS NOT NULL\r\n\t\tAND m.value_as_number >     100.0\r\n\t) violated_rows\r\n) violated_row_count,\r\n( \r\n\tSELECT COUNT_BIG(*) AS num_rows\r\n\tFROM cdm_ibm_mdcd_v993.dbo.measurement m\r\n\t\r\n\tWHERE measurement_concept_id =  3001604\r\n\tAND unit_concept_id = 8554\r\n\tAND value_as_number IS NOT NULL\r\n) denominator\r\n;","CHECK_NAME":"plausibleValueHigh","CHECK_LEVEL":"CONCEPT","CHECK_DESCRIPTION":"For the combination of CONCEPT_ID  3001604 (Monocytes [#/volume] in Blood) and UNIT_CONCEPT_ID 8554 (percent), the number and percent of records that have a value higher than     100.0.","CDM_TABLE_NAME":"MEASUREMENT","CDM_FIELD_NAME":"MEASUREMENT_CONCEPT_ID","CONCEPT_ID":" 3001604","UNIT_CONCEPT_ID":"8554","SQL_FILE":"concept_plausible_value_high.sql","CATEGORY":"Plausibility","SUBCATEGORY":"Atemporal","CONTEXT":"Verification","checkId":2108,"FAILED":0,"THRESHOLD_VALUE":5,"_row":"19.127"},{"NUM_VIOLATED_ROWS":0,"PCT_VIOLATED_ROWS":0,"NUM_DENOMINATOR_ROWS":0,"EXECUTION_TIME":"0.658989 secs","QUERY_TEXT":"\r\n/*********\r\nCONCEPT LEVEL check:\r\nPLAUSIBLE_VALUE_HIGH - find any MEASUREMENT records that have VALUE_AS_NUMBER with non-null value > plausible high value\r\n\r\nParameters used in this template:\r\ncdmDatabaseSchema = cdm_ibm_mdcd_v993.dbo\r\nconceptId =  3001604\r\nunitConceptId = 8848\r\nplausibleValueHigh =    1000.0\r\n\r\n**********/\r\n\r\n\r\nSELECT num_violated_rows, CASE WHEN denominator.num_rows = 0 THEN 0 ELSE 1.0*num_violated_rows/denominator.num_rows END  AS pct_violated_rows,\r\n  denominator.num_rows as num_denominator_rows\r\nFROM\r\n(\r\n\tSELECT COUNT_BIG(*) AS num_violated_rows\r\n\tFROM\r\n\t(\r\n\t\tSELECT m.* \r\n\t\tFROM cdm_ibm_mdcd_v993.dbo.measurement m\r\n\t\t\r\n\t\tWHERE m.measurement_concept_id =  3001604\r\n\t\tAND m.unit_concept_id = 8848\r\n\t\tAND m.value_as_number IS NOT NULL\r\n\t\tAND m.value_as_number >    1000.0\r\n\t) violated_rows\r\n) violated_row_count,\r\n( \r\n\tSELECT COUNT_BIG(*) AS num_rows\r\n\tFROM cdm_ibm_mdcd_v993.dbo.measurement m\r\n\t\r\n\tWHERE measurement_concept_id =  3001604\r\n\tAND unit_concept_id = 8848\r\n\tAND value_as_number IS NOT NULL\r\n) denominator\r\n;","CHECK_NAME":"plausibleValueHigh","CHECK_LEVEL":"CONCEPT","CHECK_DESCRIPTION":"For the combination of CONCEPT_ID  3001604 (Monocytes [#/volume] in Blood) and UNIT_CONCEPT_ID 8848 (thousand per microliter), the number and percent of records that have a value higher than    1000.0.","CDM_TABLE_NAME":"MEASUREMENT","CDM_FIELD_NAME":"MEASUREMENT_CONCEPT_ID","CONCEPT_ID":" 3001604","UNIT_CONCEPT_ID":"8848","SQL_FILE":"concept_plausible_value_high.sql","CATEGORY":"Plausibility","SUBCATEGORY":"Atemporal","CONTEXT":"Verification","checkId":2109,"FAILED":0,"THRESHOLD_VALUE":5,"_row":"19.128"},{"NUM_VIOLATED_ROWS":0,"PCT_VIOLATED_ROWS":0,"NUM_DENOMINATOR_ROWS":0,"EXECUTION_TIME":"6.019844 secs","QUERY_TEXT":"\r\n/*********\r\nCONCEPT LEVEL check:\r\nPLAUSIBLE_VALUE_HIGH - find any MEASUREMENT records that have VALUE_AS_NUMBER with non-null value > plausible high value\r\n\r\nParameters used in this template:\r\ncdmDatabaseSchema = cdm_ibm_mdcd_v993.dbo\r\nconceptId =  3001784\r\nunitConceptId = 8554\r\nplausibleValueHigh =      45.0\r\n\r\n**********/\r\n\r\n\r\nSELECT num_violated_rows, CASE WHEN denominator.num_rows = 0 THEN 0 ELSE 1.0*num_violated_rows/denominator.num_rows END  AS pct_violated_rows,\r\n  denominator.num_rows as num_denominator_rows\r\nFROM\r\n(\r\n\tSELECT COUNT_BIG(*) AS num_violated_rows\r\n\tFROM\r\n\t(\r\n\t\tSELECT m.* \r\n\t\tFROM cdm_ibm_mdcd_v993.dbo.measurement m\r\n\t\t\r\n\t\tWHERE m.measurement_concept_id =  3001784\r\n\t\tAND m.unit_concept_id = 8554\r\n\t\tAND m.value_as_number IS NOT NULL\r\n\t\tAND m.value_as_number >      45.0\r\n\t) violated_rows\r\n) violated_row_count,\r\n( \r\n\tSELECT COUNT_BIG(*) AS num_rows\r\n\tFROM cdm_ibm_mdcd_v993.dbo.measurement m\r\n\t\r\n\tWHERE measurement_concept_id =  3001784\r\n\tAND unit_concept_id = 8554\r\n\tAND value_as_number IS NOT NULL\r\n) denominator\r\n;","CHECK_NAME":"plausibleValueHigh","CHECK_LEVEL":"CONCEPT","CHECK_DESCRIPTION":"For the combination of CONCEPT_ID  3001784 (Prostate Specific Ag Free/Prostate specific Ag.total in Serum or Plasma) and UNIT_CONCEPT_ID 8554 (percent), the number and percent of records that have a value higher than      45.0.","CDM_TABLE_NAME":"MEASUREMENT","CDM_FIELD_NAME":"MEASUREMENT_CONCEPT_ID","CONCEPT_ID":" 3001784","UNIT_CONCEPT_ID":"8554","SQL_FILE":"concept_plausible_value_high.sql","CATEGORY":"Plausibility","SUBCATEGORY":"Atemporal","CONTEXT":"Verification","checkId":2110,"FAILED":0,"THRESHOLD_VALUE":5,"_row":"19.129"},{"NUM_VIOLATED_ROWS":0,"PCT_VIOLATED_ROWS":0,"NUM_DENOMINATOR_ROWS":0,"EXECUTION_TIME":"1.904913 secs","QUERY_TEXT":"\r\n/*********\r\nCONCEPT LEVEL check:\r\nPLAUSIBLE_VALUE_HIGH - find any MEASUREMENT records that have VALUE_AS_NUMBER with non-null value > plausible high value\r\n\r\nParameters used in this template:\r\ncdmDatabaseSchema = cdm_ibm_mdcd_v993.dbo\r\nconceptId =  3001802\r\nunitConceptId = 8554\r\nplausibleValueHigh =     100.0\r\n\r\n**********/\r\n\r\n\r\nSELECT num_violated_rows, CASE WHEN denominator.num_rows = 0 THEN 0 ELSE 1.0*num_violated_rows/denominator.num_rows END  AS pct_violated_rows,\r\n  denominator.num_rows as num_denominator_rows\r\nFROM\r\n(\r\n\tSELECT COUNT_BIG(*) AS num_violated_rows\r\n\tFROM\r\n\t(\r\n\t\tSELECT m.* \r\n\t\tFROM cdm_ibm_mdcd_v993.dbo.measurement m\r\n\t\t\r\n\t\tWHERE m.measurement_concept_id =  3001802\r\n\t\tAND m.unit_concept_id = 8554\r\n\t\tAND m.value_as_number IS NOT NULL\r\n\t\tAND m.value_as_number >     100.0\r\n\t) violated_rows\r\n) violated_row_count,\r\n( \r\n\tSELECT COUNT_BIG(*) AS num_rows\r\n\tFROM cdm_ibm_mdcd_v993.dbo.measurement m\r\n\t\r\n\tWHERE measurement_concept_id =  3001802\r\n\tAND unit_concept_id = 8554\r\n\tAND value_as_number IS NOT NULL\r\n) denominator\r\n;","CHECK_NAME":"plausibleValueHigh","CHECK_LEVEL":"CONCEPT","CHECK_DESCRIPTION":"For the combination of CONCEPT_ID  3001802 (Microalbumin/Creatinine [Mass Ratio] in Urine) and UNIT_CONCEPT_ID 8554 (percent), the number and percent of records that have a value higher than     100.0.","CDM_TABLE_NAME":"MEASUREMENT","CDM_FIELD_NAME":"MEASUREMENT_CONCEPT_ID","CONCEPT_ID":" 3001802","UNIT_CONCEPT_ID":"8554","SQL_FILE":"concept_plausible_value_high.sql","CATEGORY":"Plausibility","SUBCATEGORY":"Atemporal","CONTEXT":"Verification","checkId":2111,"FAILED":0,"THRESHOLD_VALUE":5,"_row":"19.130"},{"NUM_VIOLATED_ROWS":0,"PCT_VIOLATED_ROWS":0,"NUM_DENOMINATOR_ROWS":0,"EXECUTION_TIME":"2.595925 secs","QUERY_TEXT":"\r\n/*********\r\nCONCEPT LEVEL check:\r\nPLAUSIBLE_VALUE_HIGH - find any MEASUREMENT records that have VALUE_AS_NUMBER with non-null value > plausible high value\r\n\r\nParameters used in this template:\r\ncdmDatabaseSchema = cdm_ibm_mdcd_v993.dbo\r\nconceptId =  3001802\r\nunitConceptId = 8723\r\nplausibleValueHigh =     100.0\r\n\r\n**********/\r\n\r\n\r\nSELECT num_violated_rows, CASE WHEN denominator.num_rows = 0 THEN 0 ELSE 1.0*num_violated_rows/denominator.num_rows END  AS pct_violated_rows,\r\n  denominator.num_rows as num_denominator_rows\r\nFROM\r\n(\r\n\tSELECT COUNT_BIG(*) AS num_violated_rows\r\n\tFROM\r\n\t(\r\n\t\tSELECT m.* \r\n\t\tFROM cdm_ibm_mdcd_v993.dbo.measurement m\r\n\t\t\r\n\t\tWHERE m.measurement_concept_id =  3001802\r\n\t\tAND m.unit_concept_id = 8723\r\n\t\tAND m.value_as_number IS NOT NULL\r\n\t\tAND m.value_as_number >     100.0\r\n\t) violated_rows\r\n) violated_row_count,\r\n( \r\n\tSELECT COUNT_BIG(*) AS num_rows\r\n\tFROM cdm_ibm_mdcd_v993.dbo.measurement m\r\n\t\r\n\tWHERE measurement_concept_id =  3001802\r\n\tAND unit_concept_id = 8723\r\n\tAND value_as_number IS NOT NULL\r\n) denominator\r\n;","CHECK_NAME":"plausibleValueHigh","CHECK_LEVEL":"CONCEPT","CHECK_DESCRIPTION":"For the combination of CONCEPT_ID  3001802 (Microalbumin/Creatinine [Mass Ratio] in Urine) and UNIT_CONCEPT_ID 8723 (milligram per gram), the number and percent of records that have a value higher than     100.0.","CDM_TABLE_NAME":"MEASUREMENT","CDM_FIELD_NAME":"MEASUREMENT_CONCEPT_ID","CONCEPT_ID":" 3001802","UNIT_CONCEPT_ID":"8723","SQL_FILE":"concept_plausible_value_high.sql","CATEGORY":"Plausibility","SUBCATEGORY":"Atemporal","CONTEXT":"Verification","checkId":2112,"FAILED":0,"THRESHOLD_VALUE":5,"_row":"19.131"},{"NUM_VIOLATED_ROWS":0,"PCT_VIOLATED_ROWS":0,"NUM_DENOMINATOR_ROWS":0,"EXECUTION_TIME":"10.959706 secs","QUERY_TEXT":"\r\n/*********\r\nCONCEPT LEVEL check:\r\nPLAUSIBLE_VALUE_HIGH - find any MEASUREMENT records that have VALUE_AS_NUMBER with non-null value > plausible high value\r\n\r\nParameters used in this template:\r\ncdmDatabaseSchema = cdm_ibm_mdcd_v993.dbo\r\nconceptId =  3001802\r\nunitConceptId = 8838\r\nplausibleValueHigh =     100.0\r\n\r\n**********/\r\n\r\n\r\nSELECT num_violated_rows, CASE WHEN denominator.num_rows = 0 THEN 0 ELSE 1.0*num_violated_rows/denominator.num_rows END  AS pct_violated_rows,\r\n  denominator.num_rows as num_denominator_rows\r\nFROM\r\n(\r\n\tSELECT COUNT_BIG(*) AS num_violated_rows\r\n\tFROM\r\n\t(\r\n\t\tSELECT m.* \r\n\t\tFROM cdm_ibm_mdcd_v993.dbo.measurement m\r\n\t\t\r\n\t\tWHERE m.measurement_concept_id =  3001802\r\n\t\tAND m.unit_concept_id = 8838\r\n\t\tAND m.value_as_number IS NOT NULL\r\n\t\tAND m.value_as_number >     100.0\r\n\t) violated_rows\r\n) violated_row_count,\r\n( \r\n\tSELECT COUNT_BIG(*) AS num_rows\r\n\tFROM cdm_ibm_mdcd_v993.dbo.measurement m\r\n\t\r\n\tWHERE measurement_concept_id =  3001802\r\n\tAND unit_concept_id = 8838\r\n\tAND value_as_number IS NOT NULL\r\n) denominator\r\n;","CHECK_NAME":"plausibleValueHigh","CHECK_LEVEL":"CONCEPT","CHECK_DESCRIPTION":"For the combination of CONCEPT_ID  3001802 (Microalbumin/Creatinine [Mass Ratio] in Urine) and UNIT_CONCEPT_ID 8838 (microgram per milligram), the number and percent of records that have a value higher than     100.0.","CDM_TABLE_NAME":"MEASUREMENT","CDM_FIELD_NAME":"MEASUREMENT_CONCEPT_ID","CONCEPT_ID":" 3001802","UNIT_CONCEPT_ID":"8838","SQL_FILE":"concept_plausible_value_high.sql","CATEGORY":"Plausibility","SUBCATEGORY":"Atemporal","CONTEXT":"Verification","checkId":2113,"FAILED":0,"THRESHOLD_VALUE":5,"_row":"19.132"},{"NUM_VIOLATED_ROWS":0,"PCT_VIOLATED_ROWS":0,"NUM_DENOMINATOR_ROWS":0,"EXECUTION_TIME":"3.566871 secs","QUERY_TEXT":"\r\n/*********\r\nCONCEPT LEVEL check:\r\nPLAUSIBLE_VALUE_HIGH - find any MEASUREMENT records that have VALUE_AS_NUMBER with non-null value > plausible high value\r\n\r\nParameters used in this template:\r\ncdmDatabaseSchema = cdm_ibm_mdcd_v993.dbo\r\nconceptId =  3001802\r\nunitConceptId = 9017\r\nplausibleValueHigh =     100.0\r\n\r\n**********/\r\n\r\n\r\nSELECT num_violated_rows, CASE WHEN denominator.num_rows = 0 THEN 0 ELSE 1.0*num_violated_rows/denominator.num_rows END  AS pct_violated_rows,\r\n  denominator.num_rows as num_denominator_rows\r\nFROM\r\n(\r\n\tSELECT COUNT_BIG(*) AS num_violated_rows\r\n\tFROM\r\n\t(\r\n\t\tSELECT m.* \r\n\t\tFROM cdm_ibm_mdcd_v993.dbo.measurement m\r\n\t\t\r\n\t\tWHERE m.measurement_concept_id =  3001802\r\n\t\tAND m.unit_concept_id = 9017\r\n\t\tAND m.value_as_number IS NOT NULL\r\n\t\tAND m.value_as_number >     100.0\r\n\t) violated_rows\r\n) violated_row_count,\r\n( \r\n\tSELECT COUNT_BIG(*) AS num_rows\r\n\tFROM cdm_ibm_mdcd_v993.dbo.measurement m\r\n\t\r\n\tWHERE measurement_concept_id =  3001802\r\n\tAND unit_concept_id = 9017\r\n\tAND value_as_number IS NOT NULL\r\n) denominator\r\n;","CHECK_NAME":"plausibleValueHigh","CHECK_LEVEL":"CONCEPT","CHECK_DESCRIPTION":"For the combination of CONCEPT_ID  3001802 (Microalbumin/Creatinine [Mass Ratio] in Urine) and UNIT_CONCEPT_ID 9017 (milligram per gram of creatinine), the number and percent of records that have a value higher than     100.0.","CDM_TABLE_NAME":"MEASUREMENT","CDM_FIELD_NAME":"MEASUREMENT_CONCEPT_ID","CONCEPT_ID":" 3001802","UNIT_CONCEPT_ID":"9017","SQL_FILE":"concept_plausible_value_high.sql","CATEGORY":"Plausibility","SUBCATEGORY":"Atemporal","CONTEXT":"Verification","checkId":2114,"FAILED":0,"THRESHOLD_VALUE":5,"_row":"19.133"},{"NUM_VIOLATED_ROWS":0,"PCT_VIOLATED_ROWS":0,"NUM_DENOMINATOR_ROWS":0,"EXECUTION_TIME":"0.620982 secs","QUERY_TEXT":"\r\n/*********\r\nCONCEPT LEVEL check:\r\nPLAUSIBLE_VALUE_HIGH - find any MEASUREMENT records that have VALUE_AS_NUMBER with non-null value > plausible high value\r\n\r\nParameters used in this template:\r\ncdmDatabaseSchema = cdm_ibm_mdcd_v993.dbo\r\nconceptId =  3002009\r\nunitConceptId = 8840\r\nplausibleValueHigh =     150.0\r\n\r\n**********/\r\n\r\n\r\nSELECT num_violated_rows, CASE WHEN denominator.num_rows = 0 THEN 0 ELSE 1.0*num_violated_rows/denominator.num_rows END  AS pct_violated_rows,\r\n  denominator.num_rows as num_denominator_rows\r\nFROM\r\n(\r\n\tSELECT COUNT_BIG(*) AS num_violated_rows\r\n\tFROM\r\n\t(\r\n\t\tSELECT m.* \r\n\t\tFROM cdm_ibm_mdcd_v993.dbo.measurement m\r\n\t\t\r\n\t\tWHERE m.measurement_concept_id =  3002009\r\n\t\tAND m.unit_concept_id = 8840\r\n\t\tAND m.value_as_number IS NOT NULL\r\n\t\tAND m.value_as_number >     150.0\r\n\t) violated_rows\r\n) violated_row_count,\r\n( \r\n\tSELECT COUNT_BIG(*) AS num_rows\r\n\tFROM cdm_ibm_mdcd_v993.dbo.measurement m\r\n\t\r\n\tWHERE measurement_concept_id =  3002009\r\n\tAND unit_concept_id = 8840\r\n\tAND value_as_number IS NOT NULL\r\n) denominator\r\n;","CHECK_NAME":"plausibleValueHigh","CHECK_LEVEL":"CONCEPT","CHECK_DESCRIPTION":"For the combination of CONCEPT_ID  3002009 (Glucose [Mass/volume] in Serum or Plasma --12 hours fasting) and UNIT_CONCEPT_ID 8840 (milligram per deciliter), the number and percent of records that have a value higher than     150.0.","CDM_TABLE_NAME":"MEASUREMENT","CDM_FIELD_NAME":"MEASUREMENT_CONCEPT_ID","CONCEPT_ID":" 3002009","UNIT_CONCEPT_ID":"8840","SQL_FILE":"concept_plausible_value_high.sql","CATEGORY":"Plausibility","SUBCATEGORY":"Atemporal","CONTEXT":"Verification","checkId":2115,"FAILED":0,"THRESHOLD_VALUE":5,"_row":"19.134"},{"NUM_VIOLATED_ROWS":0,"PCT_VIOLATED_ROWS":0,"NUM_DENOMINATOR_ROWS":0,"EXECUTION_TIME":"5.229860 secs","QUERY_TEXT":"\r\n/*********\r\nCONCEPT LEVEL check:\r\nPLAUSIBLE_VALUE_HIGH - find any MEASUREMENT records that have VALUE_AS_NUMBER with non-null value > plausible high value\r\n\r\nParameters used in this template:\r\ncdmDatabaseSchema = cdm_ibm_mdcd_v993.dbo\r\nconceptId =  3002030\r\nunitConceptId = 8519\r\nplausibleValueHigh =    1200.0\r\n\r\n**********/\r\n\r\n\r\nSELECT num_violated_rows, CASE WHEN denominator.num_rows = 0 THEN 0 ELSE 1.0*num_violated_rows/denominator.num_rows END  AS pct_violated_rows,\r\n  denominator.num_rows as num_denominator_rows\r\nFROM\r\n(\r\n\tSELECT COUNT_BIG(*) AS num_violated_rows\r\n\tFROM\r\n\t(\r\n\t\tSELECT m.* \r\n\t\tFROM cdm_ibm_mdcd_v993.dbo.measurement m\r\n\t\t\r\n\t\tWHERE m.measurement_concept_id =  3002030\r\n\t\tAND m.unit_concept_id = 8519\r\n\t\tAND m.value_as_number IS NOT NULL\r\n\t\tAND m.value_as_number >    1200.0\r\n\t) violated_rows\r\n) violated_row_count,\r\n( \r\n\tSELECT COUNT_BIG(*) AS num_rows\r\n\tFROM cdm_ibm_mdcd_v993.dbo.measurement m\r\n\t\r\n\tWHERE measurement_concept_id =  3002030\r\n\tAND unit_concept_id = 8519\r\n\tAND value_as_number IS NOT NULL\r\n) denominator\r\n;","CHECK_NAME":"plausibleValueHigh","CHECK_LEVEL":"CONCEPT","CHECK_DESCRIPTION":"For the combination of CONCEPT_ID  3002030 (Lymphocytes/100 leukocytes in Blood) and UNIT_CONCEPT_ID 8519 (liter), the number and percent of records that have a value higher than    1200.0.","CDM_TABLE_NAME":"MEASUREMENT","CDM_FIELD_NAME":"MEASUREMENT_CONCEPT_ID","CONCEPT_ID":" 3002030","UNIT_CONCEPT_ID":"8519","SQL_FILE":"concept_plausible_value_high.sql","CATEGORY":"Plausibility","SUBCATEGORY":"Atemporal","CONTEXT":"Verification","checkId":2116,"FAILED":0,"THRESHOLD_VALUE":5,"_row":"19.135"},{"NUM_VIOLATED_ROWS":0,"PCT_VIOLATED_ROWS":0,"NUM_DENOMINATOR_ROWS":0,"EXECUTION_TIME":"0.635977 secs","QUERY_TEXT":"\r\n/*********\r\nCONCEPT LEVEL check:\r\nPLAUSIBLE_VALUE_HIGH - find any MEASUREMENT records that have VALUE_AS_NUMBER with non-null value > plausible high value\r\n\r\nParameters used in this template:\r\ncdmDatabaseSchema = cdm_ibm_mdcd_v993.dbo\r\nconceptId =  3002030\r\nunitConceptId = 8554\r\nplausibleValueHigh =     100.0\r\n\r\n**********/\r\n\r\n\r\nSELECT num_violated_rows, CASE WHEN denominator.num_rows = 0 THEN 0 ELSE 1.0*num_violated_rows/denominator.num_rows END  AS pct_violated_rows,\r\n  denominator.num_rows as num_denominator_rows\r\nFROM\r\n(\r\n\tSELECT COUNT_BIG(*) AS num_violated_rows\r\n\tFROM\r\n\t(\r\n\t\tSELECT m.* \r\n\t\tFROM cdm_ibm_mdcd_v993.dbo.measurement m\r\n\t\t\r\n\t\tWHERE m.measurement_concept_id =  3002030\r\n\t\tAND m.unit_concept_id = 8554\r\n\t\tAND m.value_as_number IS NOT NULL\r\n\t\tAND m.value_as_number >     100.0\r\n\t) violated_rows\r\n) violated_row_count,\r\n( \r\n\tSELECT COUNT_BIG(*) AS num_rows\r\n\tFROM cdm_ibm_mdcd_v993.dbo.measurement m\r\n\t\r\n\tWHERE measurement_concept_id =  3002030\r\n\tAND unit_concept_id = 8554\r\n\tAND value_as_number IS NOT NULL\r\n) denominator\r\n;","CHECK_NAME":"plausibleValueHigh","CHECK_LEVEL":"CONCEPT","CHECK_DESCRIPTION":"For the combination of CONCEPT_ID  3002030 (Lymphocytes/100 leukocytes in Blood) and UNIT_CONCEPT_ID 8554 (percent), the number and percent of records that have a value higher than     100.0.","CDM_TABLE_NAME":"MEASUREMENT","CDM_FIELD_NAME":"MEASUREMENT_CONCEPT_ID","CONCEPT_ID":" 3002030","UNIT_CONCEPT_ID":"8554","SQL_FILE":"concept_plausible_value_high.sql","CATEGORY":"Plausibility","SUBCATEGORY":"Atemporal","CONTEXT":"Verification","checkId":2117,"FAILED":0,"THRESHOLD_VALUE":5,"_row":"19.136"},{"NUM_VIOLATED_ROWS":0,"PCT_VIOLATED_ROWS":0,"NUM_DENOMINATOR_ROWS":0,"EXECUTION_TIME":"0.585969 secs","QUERY_TEXT":"\r\n/*********\r\nCONCEPT LEVEL check:\r\nPLAUSIBLE_VALUE_HIGH - find any MEASUREMENT records that have VALUE_AS_NUMBER with non-null value > plausible high value\r\n\r\nParameters used in this template:\r\ncdmDatabaseSchema = cdm_ibm_mdcd_v993.dbo\r\nconceptId =  3002030\r\nunitConceptId = 8583\r\nplausibleValueHigh =    3300.0\r\n\r\n**********/\r\n\r\n\r\nSELECT num_violated_rows, CASE WHEN denominator.num_rows = 0 THEN 0 ELSE 1.0*num_violated_rows/denominator.num_rows END  AS pct_violated_rows,\r\n  denominator.num_rows as num_denominator_rows\r\nFROM\r\n(\r\n\tSELECT COUNT_BIG(*) AS num_violated_rows\r\n\tFROM\r\n\t(\r\n\t\tSELECT m.* \r\n\t\tFROM cdm_ibm_mdcd_v993.dbo.measurement m\r\n\t\t\r\n\t\tWHERE m.measurement_concept_id =  3002030\r\n\t\tAND m.unit_concept_id = 8583\r\n\t\tAND m.value_as_number IS NOT NULL\r\n\t\tAND m.value_as_number >    3300.0\r\n\t) violated_rows\r\n) violated_row_count,\r\n( \r\n\tSELECT COUNT_BIG(*) AS num_rows\r\n\tFROM cdm_ibm_mdcd_v993.dbo.measurement m\r\n\t\r\n\tWHERE measurement_concept_id =  3002030\r\n\tAND unit_concept_id = 8583\r\n\tAND value_as_number IS NOT NULL\r\n) denominator\r\n;","CHECK_NAME":"plausibleValueHigh","CHECK_LEVEL":"CONCEPT","CHECK_DESCRIPTION":"For the combination of CONCEPT_ID  3002030 (Lymphocytes/100 leukocytes in Blood) and UNIT_CONCEPT_ID 8583 (femtoliter), the number and percent of records that have a value higher than    3300.0.","CDM_TABLE_NAME":"MEASUREMENT","CDM_FIELD_NAME":"MEASUREMENT_CONCEPT_ID","CONCEPT_ID":" 3002030","UNIT_CONCEPT_ID":"8583","SQL_FILE":"concept_plausible_value_high.sql","CATEGORY":"Plausibility","SUBCATEGORY":"Atemporal","CONTEXT":"Verification","checkId":2118,"FAILED":0,"THRESHOLD_VALUE":5,"_row":"19.137"},{"NUM_VIOLATED_ROWS":0,"PCT_VIOLATED_ROWS":0,"NUM_DENOMINATOR_ROWS":0,"EXECUTION_TIME":"0.548991 secs","QUERY_TEXT":"\r\n/*********\r\nCONCEPT LEVEL check:\r\nPLAUSIBLE_VALUE_HIGH - find any MEASUREMENT records that have VALUE_AS_NUMBER with non-null value > plausible high value\r\n\r\nParameters used in this template:\r\ncdmDatabaseSchema = cdm_ibm_mdcd_v993.dbo\r\nconceptId =  3002030\r\nunitConceptId = 8647\r\nplausibleValueHigh =    3100.0\r\n\r\n**********/\r\n\r\n\r\nSELECT num_violated_rows, CASE WHEN denominator.num_rows = 0 THEN 0 ELSE 1.0*num_violated_rows/denominator.num_rows END  AS pct_violated_rows,\r\n  denominator.num_rows as num_denominator_rows\r\nFROM\r\n(\r\n\tSELECT COUNT_BIG(*) AS num_violated_rows\r\n\tFROM\r\n\t(\r\n\t\tSELECT m.* \r\n\t\tFROM cdm_ibm_mdcd_v993.dbo.measurement m\r\n\t\t\r\n\t\tWHERE m.measurement_concept_id =  3002030\r\n\t\tAND m.unit_concept_id = 8647\r\n\t\tAND m.value_as_number IS NOT NULL\r\n\t\tAND m.value_as_number >    3100.0\r\n\t) violated_rows\r\n) violated_row_count,\r\n( \r\n\tSELECT COUNT_BIG(*) AS num_rows\r\n\tFROM cdm_ibm_mdcd_v993.dbo.measurement m\r\n\t\r\n\tWHERE measurement_concept_id =  3002030\r\n\tAND unit_concept_id = 8647\r\n\tAND value_as_number IS NOT NULL\r\n) denominator\r\n;","CHECK_NAME":"plausibleValueHigh","CHECK_LEVEL":"CONCEPT","CHECK_DESCRIPTION":"For the combination of CONCEPT_ID  3002030 (Lymphocytes/100 leukocytes in Blood) and UNIT_CONCEPT_ID 8647 (per microliter), the number and percent of records that have a value higher than    3100.0.","CDM_TABLE_NAME":"MEASUREMENT","CDM_FIELD_NAME":"MEASUREMENT_CONCEPT_ID","CONCEPT_ID":" 3002030","UNIT_CONCEPT_ID":"8647","SQL_FILE":"concept_plausible_value_high.sql","CATEGORY":"Plausibility","SUBCATEGORY":"Atemporal","CONTEXT":"Verification","checkId":2119,"FAILED":0,"THRESHOLD_VALUE":5,"_row":"19.138"},{"NUM_VIOLATED_ROWS":0,"PCT_VIOLATED_ROWS":0,"NUM_DENOMINATOR_ROWS":0,"EXECUTION_TIME":"0.631972 secs","QUERY_TEXT":"\r\n/*********\r\nCONCEPT LEVEL check:\r\nPLAUSIBLE_VALUE_HIGH - find any MEASUREMENT records that have VALUE_AS_NUMBER with non-null value > plausible high value\r\n\r\nParameters used in this template:\r\ncdmDatabaseSchema = cdm_ibm_mdcd_v993.dbo\r\nconceptId =  3002030\r\nunitConceptId = 8686\r\nplausibleValueHigh =       3.0\r\n\r\n**********/\r\n\r\n\r\nSELECT num_violated_rows, CASE WHEN denominator.num_rows = 0 THEN 0 ELSE 1.0*num_violated_rows/denominator.num_rows END  AS pct_violated_rows,\r\n  denominator.num_rows as num_denominator_rows\r\nFROM\r\n(\r\n\tSELECT COUNT_BIG(*) AS num_violated_rows\r\n\tFROM\r\n\t(\r\n\t\tSELECT m.* \r\n\t\tFROM cdm_ibm_mdcd_v993.dbo.measurement m\r\n\t\t\r\n\t\tWHERE m.measurement_concept_id =  3002030\r\n\t\tAND m.unit_concept_id = 8686\r\n\t\tAND m.value_as_number IS NOT NULL\r\n\t\tAND m.value_as_number >       3.0\r\n\t) violated_rows\r\n) violated_row_count,\r\n( \r\n\tSELECT COUNT_BIG(*) AS num_rows\r\n\tFROM cdm_ibm_mdcd_v993.dbo.measurement m\r\n\t\r\n\tWHERE measurement_concept_id =  3002030\r\n\tAND unit_concept_id = 8686\r\n\tAND value_as_number IS NOT NULL\r\n) denominator\r\n;","CHECK_NAME":"plausibleValueHigh","CHECK_LEVEL":"CONCEPT","CHECK_DESCRIPTION":"For the combination of CONCEPT_ID  3002030 (Lymphocytes/100 leukocytes in Blood) and UNIT_CONCEPT_ID 8686 (cubic millimeter), the number and percent of records that have a value higher than       3.0.","CDM_TABLE_NAME":"MEASUREMENT","CDM_FIELD_NAME":"MEASUREMENT_CONCEPT_ID","CONCEPT_ID":" 3002030","UNIT_CONCEPT_ID":"8686","SQL_FILE":"concept_plausible_value_high.sql","CATEGORY":"Plausibility","SUBCATEGORY":"Atemporal","CONTEXT":"Verification","checkId":2120,"FAILED":0,"THRESHOLD_VALUE":5,"_row":"19.139"},{"NUM_VIOLATED_ROWS":0,"PCT_VIOLATED_ROWS":0,"NUM_DENOMINATOR_ROWS":0,"EXECUTION_TIME":"0.561974 secs","QUERY_TEXT":"\r\n/*********\r\nCONCEPT LEVEL check:\r\nPLAUSIBLE_VALUE_HIGH - find any MEASUREMENT records that have VALUE_AS_NUMBER with non-null value > plausible high value\r\n\r\nParameters used in this template:\r\ncdmDatabaseSchema = cdm_ibm_mdcd_v993.dbo\r\nconceptId =  3002030\r\nunitConceptId = 8840\r\nplausibleValueHigh =     500.0\r\n\r\n**********/\r\n\r\n\r\nSELECT num_violated_rows, CASE WHEN denominator.num_rows = 0 THEN 0 ELSE 1.0*num_violated_rows/denominator.num_rows END  AS pct_violated_rows,\r\n  denominator.num_rows as num_denominator_rows\r\nFROM\r\n(\r\n\tSELECT COUNT_BIG(*) AS num_violated_rows\r\n\tFROM\r\n\t(\r\n\t\tSELECT m.* \r\n\t\tFROM cdm_ibm_mdcd_v993.dbo.measurement m\r\n\t\t\r\n\t\tWHERE m.measurement_concept_id =  3002030\r\n\t\tAND m.unit_concept_id = 8840\r\n\t\tAND m.value_as_number IS NOT NULL\r\n\t\tAND m.value_as_number >     500.0\r\n\t) violated_rows\r\n) violated_row_count,\r\n( \r\n\tSELECT COUNT_BIG(*) AS num_rows\r\n\tFROM cdm_ibm_mdcd_v993.dbo.measurement m\r\n\t\r\n\tWHERE measurement_concept_id =  3002030\r\n\tAND unit_concept_id = 8840\r\n\tAND value_as_number IS NOT NULL\r\n) denominator\r\n;","CHECK_NAME":"plausibleValueHigh","CHECK_LEVEL":"CONCEPT","CHECK_DESCRIPTION":"For the combination of CONCEPT_ID  3002030 (Lymphocytes/100 leukocytes in Blood) and UNIT_CONCEPT_ID 8840 (milligram per deciliter), the number and percent of records that have a value higher than     500.0.","CDM_TABLE_NAME":"MEASUREMENT","CDM_FIELD_NAME":"MEASUREMENT_CONCEPT_ID","CONCEPT_ID":" 3002030","UNIT_CONCEPT_ID":"8840","SQL_FILE":"concept_plausible_value_high.sql","CATEGORY":"Plausibility","SUBCATEGORY":"Atemporal","CONTEXT":"Verification","checkId":2121,"FAILED":0,"THRESHOLD_VALUE":5,"_row":"19.140"},{"NUM_VIOLATED_ROWS":0,"PCT_VIOLATED_ROWS":0,"NUM_DENOMINATOR_ROWS":0,"EXECUTION_TIME":"0.512974 secs","QUERY_TEXT":"\r\n/*********\r\nCONCEPT LEVEL check:\r\nPLAUSIBLE_VALUE_HIGH - find any MEASUREMENT records that have VALUE_AS_NUMBER with non-null value > plausible high value\r\n\r\nParameters used in this template:\r\ncdmDatabaseSchema = cdm_ibm_mdcd_v993.dbo\r\nconceptId =  3002030\r\nunitConceptId = 9234\r\nplausibleValueHigh =      35.0\r\n\r\n**********/\r\n\r\n\r\nSELECT num_violated_rows, CASE WHEN denominator.num_rows = 0 THEN 0 ELSE 1.0*num_violated_rows/denominator.num_rows END  AS pct_violated_rows,\r\n  denominator.num_rows as num_denominator_rows\r\nFROM\r\n(\r\n\tSELECT COUNT_BIG(*) AS num_violated_rows\r\n\tFROM\r\n\t(\r\n\t\tSELECT m.* \r\n\t\tFROM cdm_ibm_mdcd_v993.dbo.measurement m\r\n\t\t\r\n\t\tWHERE m.measurement_concept_id =  3002030\r\n\t\tAND m.unit_concept_id = 9234\r\n\t\tAND m.value_as_number IS NOT NULL\r\n\t\tAND m.value_as_number >      35.0\r\n\t) violated_rows\r\n) violated_row_count,\r\n( \r\n\tSELECT COUNT_BIG(*) AS num_rows\r\n\tFROM cdm_ibm_mdcd_v993.dbo.measurement m\r\n\t\r\n\tWHERE measurement_concept_id =  3002030\r\n\tAND unit_concept_id = 9234\r\n\tAND value_as_number IS NOT NULL\r\n) denominator\r\n;","CHECK_NAME":"plausibleValueHigh","CHECK_LEVEL":"CONCEPT","CHECK_DESCRIPTION":"For the combination of CONCEPT_ID  3002030 (Lymphocytes/100 leukocytes in Blood) and UNIT_CONCEPT_ID 9234 (volume percent), the number and percent of records that have a value higher than      35.0.","CDM_TABLE_NAME":"MEASUREMENT","CDM_FIELD_NAME":"MEASUREMENT_CONCEPT_ID","CONCEPT_ID":" 3002030","UNIT_CONCEPT_ID":"9234","SQL_FILE":"concept_plausible_value_high.sql","CATEGORY":"Plausibility","SUBCATEGORY":"Atemporal","CONTEXT":"Verification","checkId":2122,"FAILED":0,"THRESHOLD_VALUE":5,"_row":"19.141"},{"NUM_VIOLATED_ROWS":0,"PCT_VIOLATED_ROWS":0,"NUM_DENOMINATOR_ROWS":0,"EXECUTION_TIME":"0.538961 secs","QUERY_TEXT":"\r\n/*********\r\nCONCEPT LEVEL check:\r\nPLAUSIBLE_VALUE_HIGH - find any MEASUREMENT records that have VALUE_AS_NUMBER with non-null value > plausible high value\r\n\r\nParameters used in this template:\r\ncdmDatabaseSchema = cdm_ibm_mdcd_v993.dbo\r\nconceptId =  3002030\r\nunitConceptId = 9665\r\nplausibleValueHigh =    2300.0\r\n\r\n**********/\r\n\r\n\r\nSELECT num_violated_rows, CASE WHEN denominator.num_rows = 0 THEN 0 ELSE 1.0*num_violated_rows/denominator.num_rows END  AS pct_violated_rows,\r\n  denominator.num_rows as num_denominator_rows\r\nFROM\r\n(\r\n\tSELECT COUNT_BIG(*) AS num_violated_rows\r\n\tFROM\r\n\t(\r\n\t\tSELECT m.* \r\n\t\tFROM cdm_ibm_mdcd_v993.dbo.measurement m\r\n\t\t\r\n\t\tWHERE m.measurement_concept_id =  3002030\r\n\t\tAND m.unit_concept_id = 9665\r\n\t\tAND m.value_as_number IS NOT NULL\r\n\t\tAND m.value_as_number >    2300.0\r\n\t) violated_rows\r\n) violated_row_count,\r\n( \r\n\tSELECT COUNT_BIG(*) AS num_rows\r\n\tFROM cdm_ibm_mdcd_v993.dbo.measurement m\r\n\t\r\n\tWHERE measurement_concept_id =  3002030\r\n\tAND unit_concept_id = 9665\r\n\tAND value_as_number IS NOT NULL\r\n) denominator\r\n;","CHECK_NAME":"plausibleValueHigh","CHECK_LEVEL":"CONCEPT","CHECK_DESCRIPTION":"For the combination of CONCEPT_ID  3002030 (Lymphocytes/100 leukocytes in Blood) and UNIT_CONCEPT_ID 9665 (microliter), the number and percent of records that have a value higher than    2300.0.","CDM_TABLE_NAME":"MEASUREMENT","CDM_FIELD_NAME":"MEASUREMENT_CONCEPT_ID","CONCEPT_ID":" 3002030","UNIT_CONCEPT_ID":"9665","SQL_FILE":"concept_plausible_value_high.sql","CATEGORY":"Plausibility","SUBCATEGORY":"Atemporal","CONTEXT":"Verification","checkId":2123,"FAILED":0,"THRESHOLD_VALUE":5,"_row":"19.142"},{"NUM_VIOLATED_ROWS":0,"PCT_VIOLATED_ROWS":0,"NUM_DENOMINATOR_ROWS":0,"EXECUTION_TIME":"0.594972 secs","QUERY_TEXT":"\r\n/*********\r\nCONCEPT LEVEL check:\r\nPLAUSIBLE_VALUE_HIGH - find any MEASUREMENT records that have VALUE_AS_NUMBER with non-null value > plausible high value\r\n\r\nParameters used in this template:\r\ncdmDatabaseSchema = cdm_ibm_mdcd_v993.dbo\r\nconceptId =  3002091\r\nunitConceptId = 8753\r\nplausibleValueHigh = 9999999.0\r\n\r\n**********/\r\n\r\n\r\nSELECT num_violated_rows, CASE WHEN denominator.num_rows = 0 THEN 0 ELSE 1.0*num_violated_rows/denominator.num_rows END  AS pct_violated_rows,\r\n  denominator.num_rows as num_denominator_rows\r\nFROM\r\n(\r\n\tSELECT COUNT_BIG(*) AS num_violated_rows\r\n\tFROM\r\n\t(\r\n\t\tSELECT m.* \r\n\t\tFROM cdm_ibm_mdcd_v993.dbo.measurement m\r\n\t\t\r\n\t\tWHERE m.measurement_concept_id =  3002091\r\n\t\tAND m.unit_concept_id = 8753\r\n\t\tAND m.value_as_number IS NOT NULL\r\n\t\tAND m.value_as_number > 9999999.0\r\n\t) violated_rows\r\n) violated_row_count,\r\n( \r\n\tSELECT COUNT_BIG(*) AS num_rows\r\n\tFROM cdm_ibm_mdcd_v993.dbo.measurement m\r\n\t\r\n\tWHERE measurement_concept_id =  3002091\r\n\tAND unit_concept_id = 8753\r\n\tAND value_as_number IS NOT NULL\r\n) denominator\r\n;","CHECK_NAME":"plausibleValueHigh","CHECK_LEVEL":"CONCEPT","CHECK_DESCRIPTION":"For the combination of CONCEPT_ID  3002091 (Choriogonadotropin [Moles/volume] in Serum or Plasma) and UNIT_CONCEPT_ID 8753 (millimole per liter), the number and percent of records that have a value higher than 9999999.0.","CDM_TABLE_NAME":"MEASUREMENT","CDM_FIELD_NAME":"MEASUREMENT_CONCEPT_ID","CONCEPT_ID":" 3002091","UNIT_CONCEPT_ID":"8753","SQL_FILE":"concept_plausible_value_high.sql","CATEGORY":"Plausibility","SUBCATEGORY":"Atemporal","CONTEXT":"Verification","checkId":2124,"FAILED":0,"THRESHOLD_VALUE":5,"_row":"19.143"},{"NUM_VIOLATED_ROWS":0,"PCT_VIOLATED_ROWS":0,"NUM_DENOMINATOR_ROWS":0,"EXECUTION_TIME":"1.114976 secs","QUERY_TEXT":"\r\n/*********\r\nCONCEPT LEVEL check:\r\nPLAUSIBLE_VALUE_HIGH - find any MEASUREMENT records that have VALUE_AS_NUMBER with non-null value > plausible high value\r\n\r\nParameters used in this template:\r\ncdmDatabaseSchema = cdm_ibm_mdcd_v993.dbo\r\nconceptId =  3002109\r\nunitConceptId = 8523\r\nplausibleValueHigh =      28.0\r\n\r\n**********/\r\n\r\n\r\nSELECT num_violated_rows, CASE WHEN denominator.num_rows = 0 THEN 0 ELSE 1.0*num_violated_rows/denominator.num_rows END  AS pct_violated_rows,\r\n  denominator.num_rows as num_denominator_rows\r\nFROM\r\n(\r\n\tSELECT COUNT_BIG(*) AS num_violated_rows\r\n\tFROM\r\n\t(\r\n\t\tSELECT m.* \r\n\t\tFROM cdm_ibm_mdcd_v993.dbo.measurement m\r\n\t\t\r\n\t\tWHERE m.measurement_concept_id =  3002109\r\n\t\tAND m.unit_concept_id = 8523\r\n\t\tAND m.value_as_number IS NOT NULL\r\n\t\tAND m.value_as_number >      28.0\r\n\t) violated_rows\r\n) violated_row_count,\r\n( \r\n\tSELECT COUNT_BIG(*) AS num_rows\r\n\tFROM cdm_ibm_mdcd_v993.dbo.measurement m\r\n\t\r\n\tWHERE measurement_concept_id =  3002109\r\n\tAND unit_concept_id = 8523\r\n\tAND value_as_number IS NOT NULL\r\n) denominator\r\n;","CHECK_NAME":"plausibleValueHigh","CHECK_LEVEL":"CONCEPT","CHECK_DESCRIPTION":"For the combination of CONCEPT_ID  3002109 (Cholesterol in LDL/Cholesterol in HDL [Mass Ratio] in Serum or Plasma) and UNIT_CONCEPT_ID 8523 (ratio), the number and percent of records that have a value higher than      28.0.","CDM_TABLE_NAME":"MEASUREMENT","CDM_FIELD_NAME":"MEASUREMENT_CONCEPT_ID","CONCEPT_ID":" 3002109","UNIT_CONCEPT_ID":"8523","SQL_FILE":"concept_plausible_value_high.sql","CATEGORY":"Plausibility","SUBCATEGORY":"Atemporal","CONTEXT":"Verification","checkId":2125,"FAILED":0,"THRESHOLD_VALUE":5,"_row":"19.144"},{"NUM_VIOLATED_ROWS":0,"PCT_VIOLATED_ROWS":0,"NUM_DENOMINATOR_ROWS":0,"EXECUTION_TIME":"0.594977 secs","QUERY_TEXT":"\r\n/*********\r\nCONCEPT LEVEL check:\r\nPLAUSIBLE_VALUE_HIGH - find any MEASUREMENT records that have VALUE_AS_NUMBER with non-null value > plausible high value\r\n\r\nParameters used in this template:\r\ncdmDatabaseSchema = cdm_ibm_mdcd_v993.dbo\r\nconceptId =  3002112\r\nunitConceptId = 8554\r\nplausibleValueHigh =      50.0\r\n\r\n**********/\r\n\r\n\r\nSELECT num_violated_rows, CASE WHEN denominator.num_rows = 0 THEN 0 ELSE 1.0*num_violated_rows/denominator.num_rows END  AS pct_violated_rows,\r\n  denominator.num_rows as num_denominator_rows\r\nFROM\r\n(\r\n\tSELECT COUNT_BIG(*) AS num_violated_rows\r\n\tFROM\r\n\t(\r\n\t\tSELECT m.* \r\n\t\tFROM cdm_ibm_mdcd_v993.dbo.measurement m\r\n\t\t\r\n\t\tWHERE m.measurement_concept_id =  3002112\r\n\t\tAND m.unit_concept_id = 8554\r\n\t\tAND m.value_as_number IS NOT NULL\r\n\t\tAND m.value_as_number >      50.0\r\n\t) violated_rows\r\n) violated_row_count,\r\n( \r\n\tSELECT COUNT_BIG(*) AS num_rows\r\n\tFROM cdm_ibm_mdcd_v993.dbo.measurement m\r\n\t\r\n\tWHERE measurement_concept_id =  3002112\r\n\tAND unit_concept_id = 8554\r\n\tAND value_as_number IS NOT NULL\r\n) denominator\r\n;","CHECK_NAME":"plausibleValueHigh","CHECK_LEVEL":"CONCEPT","CHECK_DESCRIPTION":"For the combination of CONCEPT_ID  3002112 (Folate [Mass/volume] in Blood) and UNIT_CONCEPT_ID 8554 (percent), the number and percent of records that have a value higher than      50.0.","CDM_TABLE_NAME":"MEASUREMENT","CDM_FIELD_NAME":"MEASUREMENT_CONCEPT_ID","CONCEPT_ID":" 3002112","UNIT_CONCEPT_ID":"8554","SQL_FILE":"concept_plausible_value_high.sql","CATEGORY":"Plausibility","SUBCATEGORY":"Atemporal","CONTEXT":"Verification","checkId":2126,"FAILED":0,"THRESHOLD_VALUE":5,"_row":"19.145"},{"NUM_VIOLATED_ROWS":0,"PCT_VIOLATED_ROWS":0,"NUM_DENOMINATOR_ROWS":0,"EXECUTION_TIME":"0.557993 secs","QUERY_TEXT":"\r\n/*********\r\nCONCEPT LEVEL check:\r\nPLAUSIBLE_VALUE_HIGH - find any MEASUREMENT records that have VALUE_AS_NUMBER with non-null value > plausible high value\r\n\r\nParameters used in this template:\r\ncdmDatabaseSchema = cdm_ibm_mdcd_v993.dbo\r\nconceptId =  3002112\r\nunitConceptId = 8842\r\nplausibleValueHigh =     600.0\r\n\r\n**********/\r\n\r\n\r\nSELECT num_violated_rows, CASE WHEN denominator.num_rows = 0 THEN 0 ELSE 1.0*num_violated_rows/denominator.num_rows END  AS pct_violated_rows,\r\n  denominator.num_rows as num_denominator_rows\r\nFROM\r\n(\r\n\tSELECT COUNT_BIG(*) AS num_violated_rows\r\n\tFROM\r\n\t(\r\n\t\tSELECT m.* \r\n\t\tFROM cdm_ibm_mdcd_v993.dbo.measurement m\r\n\t\t\r\n\t\tWHERE m.measurement_concept_id =  3002112\r\n\t\tAND m.unit_concept_id = 8842\r\n\t\tAND m.value_as_number IS NOT NULL\r\n\t\tAND m.value_as_number >     600.0\r\n\t) violated_rows\r\n) violated_row_count,\r\n( \r\n\tSELECT COUNT_BIG(*) AS num_rows\r\n\tFROM cdm_ibm_mdcd_v993.dbo.measurement m\r\n\t\r\n\tWHERE measurement_concept_id =  3002112\r\n\tAND unit_concept_id = 8842\r\n\tAND value_as_number IS NOT NULL\r\n) denominator\r\n;","CHECK_NAME":"plausibleValueHigh","CHECK_LEVEL":"CONCEPT","CHECK_DESCRIPTION":"For the combination of CONCEPT_ID  3002112 (Folate [Mass/volume] in Blood) and UNIT_CONCEPT_ID 8842 (nanogram per milliliter), the number and percent of records that have a value higher than     600.0.","CDM_TABLE_NAME":"MEASUREMENT","CDM_FIELD_NAME":"MEASUREMENT_CONCEPT_ID","CONCEPT_ID":" 3002112","UNIT_CONCEPT_ID":"8842","SQL_FILE":"concept_plausible_value_high.sql","CATEGORY":"Plausibility","SUBCATEGORY":"Atemporal","CONTEXT":"Verification","checkId":2127,"FAILED":0,"THRESHOLD_VALUE":5,"_row":"19.146"},{"NUM_VIOLATED_ROWS":0,"PCT_VIOLATED_ROWS":0,"NUM_DENOMINATOR_ROWS":0,"EXECUTION_TIME":"0.553979 secs","QUERY_TEXT":"\r\n/*********\r\nCONCEPT LEVEL check:\r\nPLAUSIBLE_VALUE_HIGH - find any MEASUREMENT records that have VALUE_AS_NUMBER with non-null value > plausible high value\r\n\r\nParameters used in this template:\r\ncdmDatabaseSchema = cdm_ibm_mdcd_v993.dbo\r\nconceptId =  3002131\r\nunitConceptId = 8842\r\nplausibleValueHigh =      10.0\r\n\r\n**********/\r\n\r\n\r\nSELECT num_violated_rows, CASE WHEN denominator.num_rows = 0 THEN 0 ELSE 1.0*num_violated_rows/denominator.num_rows END  AS pct_violated_rows,\r\n  denominator.num_rows as num_denominator_rows\r\nFROM\r\n(\r\n\tSELECT COUNT_BIG(*) AS num_violated_rows\r\n\tFROM\r\n\t(\r\n\t\tSELECT m.* \r\n\t\tFROM cdm_ibm_mdcd_v993.dbo.measurement m\r\n\t\t\r\n\t\tWHERE m.measurement_concept_id =  3002131\r\n\t\tAND m.unit_concept_id = 8842\r\n\t\tAND m.value_as_number IS NOT NULL\r\n\t\tAND m.value_as_number >      10.0\r\n\t) violated_rows\r\n) violated_row_count,\r\n( \r\n\tSELECT COUNT_BIG(*) AS num_rows\r\n\tFROM cdm_ibm_mdcd_v993.dbo.measurement m\r\n\t\r\n\tWHERE measurement_concept_id =  3002131\r\n\tAND unit_concept_id = 8842\r\n\tAND value_as_number IS NOT NULL\r\n) denominator\r\n;","CHECK_NAME":"plausibleValueHigh","CHECK_LEVEL":"CONCEPT","CHECK_DESCRIPTION":"For the combination of CONCEPT_ID  3002131 (Prostate specific Ag [Units/volume] in Serum or Plasma) and UNIT_CONCEPT_ID 8842 (nanogram per milliliter), the number and percent of records that have a value higher than      10.0.","CDM_TABLE_NAME":"MEASUREMENT","CDM_FIELD_NAME":"MEASUREMENT_CONCEPT_ID","CONCEPT_ID":" 3002131","UNIT_CONCEPT_ID":"8842","SQL_FILE":"concept_plausible_value_high.sql","CATEGORY":"Plausibility","SUBCATEGORY":"Atemporal","CONTEXT":"Verification","checkId":2128,"FAILED":0,"THRESHOLD_VALUE":5,"_row":"19.147"},{"NUM_VIOLATED_ROWS":0,"PCT_VIOLATED_ROWS":0,"NUM_DENOMINATOR_ROWS":0,"EXECUTION_TIME":"0.589975 secs","QUERY_TEXT":"\r\n/*********\r\nCONCEPT LEVEL check:\r\nPLAUSIBLE_VALUE_HIGH - find any MEASUREMENT records that have VALUE_AS_NUMBER with non-null value > plausible high value\r\n\r\nParameters used in this template:\r\ncdmDatabaseSchema = cdm_ibm_mdcd_v993.dbo\r\nconceptId =  3002400\r\nunitConceptId = 8554\r\nplausibleValueHigh =     100.0\r\n\r\n**********/\r\n\r\n\r\nSELECT num_violated_rows, CASE WHEN denominator.num_rows = 0 THEN 0 ELSE 1.0*num_violated_rows/denominator.num_rows END  AS pct_violated_rows,\r\n  denominator.num_rows as num_denominator_rows\r\nFROM\r\n(\r\n\tSELECT COUNT_BIG(*) AS num_violated_rows\r\n\tFROM\r\n\t(\r\n\t\tSELECT m.* \r\n\t\tFROM cdm_ibm_mdcd_v993.dbo.measurement m\r\n\t\t\r\n\t\tWHERE m.measurement_concept_id =  3002400\r\n\t\tAND m.unit_concept_id = 8554\r\n\t\tAND m.value_as_number IS NOT NULL\r\n\t\tAND m.value_as_number >     100.0\r\n\t) violated_rows\r\n) violated_row_count,\r\n( \r\n\tSELECT COUNT_BIG(*) AS num_rows\r\n\tFROM cdm_ibm_mdcd_v993.dbo.measurement m\r\n\t\r\n\tWHERE measurement_concept_id =  3002400\r\n\tAND unit_concept_id = 8554\r\n\tAND value_as_number IS NOT NULL\r\n) denominator\r\n;","CHECK_NAME":"plausibleValueHigh","CHECK_LEVEL":"CONCEPT","CHECK_DESCRIPTION":"For the combination of CONCEPT_ID  3002400 (Iron [Mass/volume] in Serum or Plasma) and UNIT_CONCEPT_ID 8554 (percent), the number and percent of records that have a value higher than     100.0.","CDM_TABLE_NAME":"MEASUREMENT","CDM_FIELD_NAME":"MEASUREMENT_CONCEPT_ID","CONCEPT_ID":" 3002400","UNIT_CONCEPT_ID":"8554","SQL_FILE":"concept_plausible_value_high.sql","CATEGORY":"Plausibility","SUBCATEGORY":"Atemporal","CONTEXT":"Verification","checkId":2129,"FAILED":0,"THRESHOLD_VALUE":5,"_row":"19.148"},{"NUM_VIOLATED_ROWS":0,"PCT_VIOLATED_ROWS":0,"NUM_DENOMINATOR_ROWS":0,"EXECUTION_TIME":"0.607988 secs","QUERY_TEXT":"\r\n/*********\r\nCONCEPT LEVEL check:\r\nPLAUSIBLE_VALUE_HIGH - find any MEASUREMENT records that have VALUE_AS_NUMBER with non-null value > plausible high value\r\n\r\nParameters used in this template:\r\ncdmDatabaseSchema = cdm_ibm_mdcd_v993.dbo\r\nconceptId =  3002400\r\nunitConceptId = 8749\r\nplausibleValueHigh =    1000.0\r\n\r\n**********/\r\n\r\n\r\nSELECT num_violated_rows, CASE WHEN denominator.num_rows = 0 THEN 0 ELSE 1.0*num_violated_rows/denominator.num_rows END  AS pct_violated_rows,\r\n  denominator.num_rows as num_denominator_rows\r\nFROM\r\n(\r\n\tSELECT COUNT_BIG(*) AS num_violated_rows\r\n\tFROM\r\n\t(\r\n\t\tSELECT m.* \r\n\t\tFROM cdm_ibm_mdcd_v993.dbo.measurement m\r\n\t\t\r\n\t\tWHERE m.measurement_concept_id =  3002400\r\n\t\tAND m.unit_concept_id = 8749\r\n\t\tAND m.value_as_number IS NOT NULL\r\n\t\tAND m.value_as_number >    1000.0\r\n\t) violated_rows\r\n) violated_row_count,\r\n( \r\n\tSELECT COUNT_BIG(*) AS num_rows\r\n\tFROM cdm_ibm_mdcd_v993.dbo.measurement m\r\n\t\r\n\tWHERE measurement_concept_id =  3002400\r\n\tAND unit_concept_id = 8749\r\n\tAND value_as_number IS NOT NULL\r\n) denominator\r\n;","CHECK_NAME":"plausibleValueHigh","CHECK_LEVEL":"CONCEPT","CHECK_DESCRIPTION":"For the combination of CONCEPT_ID  3002400 (Iron [Mass/volume] in Serum or Plasma) and UNIT_CONCEPT_ID 8749 (micromole per liter), the number and percent of records that have a value higher than    1000.0.","CDM_TABLE_NAME":"MEASUREMENT","CDM_FIELD_NAME":"MEASUREMENT_CONCEPT_ID","CONCEPT_ID":" 3002400","UNIT_CONCEPT_ID":"8749","SQL_FILE":"concept_plausible_value_high.sql","CATEGORY":"Plausibility","SUBCATEGORY":"Atemporal","CONTEXT":"Verification","checkId":2130,"FAILED":0,"THRESHOLD_VALUE":5,"_row":"19.149"},{"NUM_VIOLATED_ROWS":0,"PCT_VIOLATED_ROWS":0,"NUM_DENOMINATOR_ROWS":0,"EXECUTION_TIME":"0.713972 secs","QUERY_TEXT":"\r\n/*********\r\nCONCEPT LEVEL check:\r\nPLAUSIBLE_VALUE_HIGH - find any MEASUREMENT records that have VALUE_AS_NUMBER with non-null value > plausible high value\r\n\r\nParameters used in this template:\r\ncdmDatabaseSchema = cdm_ibm_mdcd_v993.dbo\r\nconceptId =  3002400\r\nunitConceptId = 8837\r\nplausibleValueHigh =     150.0\r\n\r\n**********/\r\n\r\n\r\nSELECT num_violated_rows, CASE WHEN denominator.num_rows = 0 THEN 0 ELSE 1.0*num_violated_rows/denominator.num_rows END  AS pct_violated_rows,\r\n  denominator.num_rows as num_denominator_rows\r\nFROM\r\n(\r\n\tSELECT COUNT_BIG(*) AS num_violated_rows\r\n\tFROM\r\n\t(\r\n\t\tSELECT m.* \r\n\t\tFROM cdm_ibm_mdcd_v993.dbo.measurement m\r\n\t\t\r\n\t\tWHERE m.measurement_concept_id =  3002400\r\n\t\tAND m.unit_concept_id = 8837\r\n\t\tAND m.value_as_number IS NOT NULL\r\n\t\tAND m.value_as_number >     150.0\r\n\t) violated_rows\r\n) violated_row_count,\r\n( \r\n\tSELECT COUNT_BIG(*) AS num_rows\r\n\tFROM cdm_ibm_mdcd_v993.dbo.measurement m\r\n\t\r\n\tWHERE measurement_concept_id =  3002400\r\n\tAND unit_concept_id = 8837\r\n\tAND value_as_number IS NOT NULL\r\n) denominator\r\n;","CHECK_NAME":"plausibleValueHigh","CHECK_LEVEL":"CONCEPT","CHECK_DESCRIPTION":"For the combination of CONCEPT_ID  3002400 (Iron [Mass/volume] in Serum or Plasma) and UNIT_CONCEPT_ID 8837 (microgram per deciliter), the number and percent of records that have a value higher than     150.0.","CDM_TABLE_NAME":"MEASUREMENT","CDM_FIELD_NAME":"MEASUREMENT_CONCEPT_ID","CONCEPT_ID":" 3002400","UNIT_CONCEPT_ID":"8837","SQL_FILE":"concept_plausible_value_high.sql","CATEGORY":"Plausibility","SUBCATEGORY":"Atemporal","CONTEXT":"Verification","checkId":2131,"FAILED":0,"THRESHOLD_VALUE":5,"_row":"19.150"},{"NUM_VIOLATED_ROWS":0,"PCT_VIOLATED_ROWS":0,"NUM_DENOMINATOR_ROWS":0,"EXECUTION_TIME":"1.088965 secs","QUERY_TEXT":"\r\n/*********\r\nCONCEPT LEVEL check:\r\nPLAUSIBLE_VALUE_HIGH - find any MEASUREMENT records that have VALUE_AS_NUMBER with non-null value > plausible high value\r\n\r\nParameters used in this template:\r\ncdmDatabaseSchema = cdm_ibm_mdcd_v993.dbo\r\nconceptId =  3002417\r\nunitConceptId = 8555\r\nplausibleValueHigh =     170.0\r\n\r\n**********/\r\n\r\n\r\nSELECT num_violated_rows, CASE WHEN denominator.num_rows = 0 THEN 0 ELSE 1.0*num_violated_rows/denominator.num_rows END  AS pct_violated_rows,\r\n  denominator.num_rows as num_denominator_rows\r\nFROM\r\n(\r\n\tSELECT COUNT_BIG(*) AS num_violated_rows\r\n\tFROM\r\n\t(\r\n\t\tSELECT m.* \r\n\t\tFROM cdm_ibm_mdcd_v993.dbo.measurement m\r\n\t\t\r\n\t\tWHERE m.measurement_concept_id =  3002417\r\n\t\tAND m.unit_concept_id = 8555\r\n\t\tAND m.value_as_number IS NOT NULL\r\n\t\tAND m.value_as_number >     170.0\r\n\t) violated_rows\r\n) violated_row_count,\r\n( \r\n\tSELECT COUNT_BIG(*) AS num_rows\r\n\tFROM cdm_ibm_mdcd_v993.dbo.measurement m\r\n\t\r\n\tWHERE measurement_concept_id =  3002417\r\n\tAND unit_concept_id = 8555\r\n\tAND value_as_number IS NOT NULL\r\n) denominator\r\n;","CHECK_NAME":"plausibleValueHigh","CHECK_LEVEL":"CONCEPT","CHECK_DESCRIPTION":"For the combination of CONCEPT_ID  3002417 (Prothrombin time (PT) in Blood by Coagulation assay) and UNIT_CONCEPT_ID 8555 (second), the number and percent of records that have a value higher than     170.0.","CDM_TABLE_NAME":"MEASUREMENT","CDM_FIELD_NAME":"MEASUREMENT_CONCEPT_ID","CONCEPT_ID":" 3002417","UNIT_CONCEPT_ID":"8555","SQL_FILE":"concept_plausible_value_high.sql","CATEGORY":"Plausibility","SUBCATEGORY":"Atemporal","CONTEXT":"Verification","checkId":2132,"FAILED":0,"THRESHOLD_VALUE":5,"_row":"19.151"},{"NUM_VIOLATED_ROWS":0,"PCT_VIOLATED_ROWS":0,"NUM_DENOMINATOR_ROWS":0,"EXECUTION_TIME":"1.173970 secs","QUERY_TEXT":"\r\n/*********\r\nCONCEPT LEVEL check:\r\nPLAUSIBLE_VALUE_HIGH - find any MEASUREMENT records that have VALUE_AS_NUMBER with non-null value > plausible high value\r\n\r\nParameters used in this template:\r\ncdmDatabaseSchema = cdm_ibm_mdcd_v993.dbo\r\nconceptId =  3002417\r\nunitConceptId = 9212\r\nplausibleValueHigh =     170.0\r\n\r\n**********/\r\n\r\n\r\nSELECT num_violated_rows, CASE WHEN denominator.num_rows = 0 THEN 0 ELSE 1.0*num_violated_rows/denominator.num_rows END  AS pct_violated_rows,\r\n  denominator.num_rows as num_denominator_rows\r\nFROM\r\n(\r\n\tSELECT COUNT_BIG(*) AS num_violated_rows\r\n\tFROM\r\n\t(\r\n\t\tSELECT m.* \r\n\t\tFROM cdm_ibm_mdcd_v993.dbo.measurement m\r\n\t\t\r\n\t\tWHERE m.measurement_concept_id =  3002417\r\n\t\tAND m.unit_concept_id = 9212\r\n\t\tAND m.value_as_number IS NOT NULL\r\n\t\tAND m.value_as_number >     170.0\r\n\t) violated_rows\r\n) violated_row_count,\r\n( \r\n\tSELECT COUNT_BIG(*) AS num_rows\r\n\tFROM cdm_ibm_mdcd_v993.dbo.measurement m\r\n\t\r\n\tWHERE measurement_concept_id =  3002417\r\n\tAND unit_concept_id = 9212\r\n\tAND value_as_number IS NOT NULL\r\n) denominator\r\n;","CHECK_NAME":"plausibleValueHigh","CHECK_LEVEL":"CONCEPT","CHECK_DESCRIPTION":"For the combination of CONCEPT_ID  3002417 (Prothrombin time (PT) in Blood by Coagulation assay) and UNIT_CONCEPT_ID 9212 (second), the number and percent of records that have a value higher than     170.0.","CDM_TABLE_NAME":"MEASUREMENT","CDM_FIELD_NAME":"MEASUREMENT_CONCEPT_ID","CONCEPT_ID":" 3002417","UNIT_CONCEPT_ID":"9212","SQL_FILE":"concept_plausible_value_high.sql","CATEGORY":"Plausibility","SUBCATEGORY":"Atemporal","CONTEXT":"Verification","checkId":2133,"FAILED":0,"THRESHOLD_VALUE":5,"_row":"19.152"},{"NUM_VIOLATED_ROWS":0,"PCT_VIOLATED_ROWS":0,"NUM_DENOMINATOR_ROWS":0,"EXECUTION_TIME":"2.048940 secs","QUERY_TEXT":"\r\n/*********\r\nCONCEPT LEVEL check:\r\nPLAUSIBLE_VALUE_HIGH - find any MEASUREMENT records that have VALUE_AS_NUMBER with non-null value > plausible high value\r\n\r\nParameters used in this template:\r\ncdmDatabaseSchema = cdm_ibm_mdcd_v993.dbo\r\nconceptId =  3002617\r\nunitConceptId = 8751\r\nplausibleValueHigh =    1000.0\r\n\r\n**********/\r\n\r\n\r\nSELECT num_violated_rows, CASE WHEN denominator.num_rows = 0 THEN 0 ELSE 1.0*num_violated_rows/denominator.num_rows END  AS pct_violated_rows,\r\n  denominator.num_rows as num_denominator_rows\r\nFROM\r\n(\r\n\tSELECT COUNT_BIG(*) AS num_violated_rows\r\n\tFROM\r\n\t(\r\n\t\tSELECT m.* \r\n\t\tFROM cdm_ibm_mdcd_v993.dbo.measurement m\r\n\t\t\r\n\t\tWHERE m.measurement_concept_id =  3002617\r\n\t\tAND m.unit_concept_id = 8751\r\n\t\tAND m.value_as_number IS NOT NULL\r\n\t\tAND m.value_as_number >    1000.0\r\n\t) violated_rows\r\n) violated_row_count,\r\n( \r\n\tSELECT COUNT_BIG(*) AS num_rows\r\n\tFROM cdm_ibm_mdcd_v993.dbo.measurement m\r\n\t\r\n\tWHERE measurement_concept_id =  3002617\r\n\tAND unit_concept_id = 8751\r\n\tAND value_as_number IS NOT NULL\r\n) denominator\r\n;","CHECK_NAME":"plausibleValueHigh","CHECK_LEVEL":"CONCEPT","CHECK_DESCRIPTION":"For the combination of CONCEPT_ID  3002617 (Acetaminophen [Mass/volume] in Serum or Plasma) and UNIT_CONCEPT_ID 8751 (milligram per liter), the number and percent of records that have a value higher than    1000.0.","CDM_TABLE_NAME":"MEASUREMENT","CDM_FIELD_NAME":"MEASUREMENT_CONCEPT_ID","CONCEPT_ID":" 3002617","UNIT_CONCEPT_ID":"8751","SQL_FILE":"concept_plausible_value_high.sql","CATEGORY":"Plausibility","SUBCATEGORY":"Atemporal","CONTEXT":"Verification","checkId":2134,"FAILED":0,"THRESHOLD_VALUE":5,"_row":"19.153"},{"NUM_VIOLATED_ROWS":0,"PCT_VIOLATED_ROWS":0,"NUM_DENOMINATOR_ROWS":0,"EXECUTION_TIME":"1.381956 secs","QUERY_TEXT":"\r\n/*********\r\nCONCEPT LEVEL check:\r\nPLAUSIBLE_VALUE_HIGH - find any MEASUREMENT records that have VALUE_AS_NUMBER with non-null value > plausible high value\r\n\r\nParameters used in this template:\r\ncdmDatabaseSchema = cdm_ibm_mdcd_v993.dbo\r\nconceptId =  3002617\r\nunitConceptId = 8842\r\nplausibleValueHigh =       6.0\r\n\r\n**********/\r\n\r\n\r\nSELECT num_violated_rows, CASE WHEN denominator.num_rows = 0 THEN 0 ELSE 1.0*num_violated_rows/denominator.num_rows END  AS pct_violated_rows,\r\n  denominator.num_rows as num_denominator_rows\r\nFROM\r\n(\r\n\tSELECT COUNT_BIG(*) AS num_violated_rows\r\n\tFROM\r\n\t(\r\n\t\tSELECT m.* \r\n\t\tFROM cdm_ibm_mdcd_v993.dbo.measurement m\r\n\t\t\r\n\t\tWHERE m.measurement_concept_id =  3002617\r\n\t\tAND m.unit_concept_id = 8842\r\n\t\tAND m.value_as_number IS NOT NULL\r\n\t\tAND m.value_as_number >       6.0\r\n\t) violated_rows\r\n) violated_row_count,\r\n( \r\n\tSELECT COUNT_BIG(*) AS num_rows\r\n\tFROM cdm_ibm_mdcd_v993.dbo.measurement m\r\n\t\r\n\tWHERE measurement_concept_id =  3002617\r\n\tAND unit_concept_id = 8842\r\n\tAND value_as_number IS NOT NULL\r\n) denominator\r\n;","CHECK_NAME":"plausibleValueHigh","CHECK_LEVEL":"CONCEPT","CHECK_DESCRIPTION":"For the combination of CONCEPT_ID  3002617 (Acetaminophen [Mass/volume] in Serum or Plasma) and UNIT_CONCEPT_ID 8842 (nanogram per milliliter), the number and percent of records that have a value higher than       6.0.","CDM_TABLE_NAME":"MEASUREMENT","CDM_FIELD_NAME":"MEASUREMENT_CONCEPT_ID","CONCEPT_ID":" 3002617","UNIT_CONCEPT_ID":"8842","SQL_FILE":"concept_plausible_value_high.sql","CATEGORY":"Plausibility","SUBCATEGORY":"Atemporal","CONTEXT":"Verification","checkId":2135,"FAILED":0,"THRESHOLD_VALUE":5,"_row":"19.154"},{"NUM_VIOLATED_ROWS":0,"PCT_VIOLATED_ROWS":0,"NUM_DENOMINATOR_ROWS":0,"EXECUTION_TIME":"1.967901 secs","QUERY_TEXT":"\r\n/*********\r\nCONCEPT LEVEL check:\r\nPLAUSIBLE_VALUE_HIGH - find any MEASUREMENT records that have VALUE_AS_NUMBER with non-null value > plausible high value\r\n\r\nParameters used in this template:\r\ncdmDatabaseSchema = cdm_ibm_mdcd_v993.dbo\r\nconceptId =  3002617\r\nunitConceptId = 8859\r\nplausibleValueHigh =    1000.0\r\n\r\n**********/\r\n\r\n\r\nSELECT num_violated_rows, CASE WHEN denominator.num_rows = 0 THEN 0 ELSE 1.0*num_violated_rows/denominator.num_rows END  AS pct_violated_rows,\r\n  denominator.num_rows as num_denominator_rows\r\nFROM\r\n(\r\n\tSELECT COUNT_BIG(*) AS num_violated_rows\r\n\tFROM\r\n\t(\r\n\t\tSELECT m.* \r\n\t\tFROM cdm_ibm_mdcd_v993.dbo.measurement m\r\n\t\t\r\n\t\tWHERE m.measurement_concept_id =  3002617\r\n\t\tAND m.unit_concept_id = 8859\r\n\t\tAND m.value_as_number IS NOT NULL\r\n\t\tAND m.value_as_number >    1000.0\r\n\t) violated_rows\r\n) violated_row_count,\r\n( \r\n\tSELECT COUNT_BIG(*) AS num_rows\r\n\tFROM cdm_ibm_mdcd_v993.dbo.measurement m\r\n\t\r\n\tWHERE measurement_concept_id =  3002617\r\n\tAND unit_concept_id = 8859\r\n\tAND value_as_number IS NOT NULL\r\n) denominator\r\n;","CHECK_NAME":"plausibleValueHigh","CHECK_LEVEL":"CONCEPT","CHECK_DESCRIPTION":"For the combination of CONCEPT_ID  3002617 (Acetaminophen [Mass/volume] in Serum or Plasma) and UNIT_CONCEPT_ID 8859 (microgram per milliliter), the number and percent of records that have a value higher than    1000.0.","CDM_TABLE_NAME":"MEASUREMENT","CDM_FIELD_NAME":"MEASUREMENT_CONCEPT_ID","CONCEPT_ID":" 3002617","UNIT_CONCEPT_ID":"8859","SQL_FILE":"concept_plausible_value_high.sql","CATEGORY":"Plausibility","SUBCATEGORY":"Atemporal","CONTEXT":"Verification","checkId":2136,"FAILED":0,"THRESHOLD_VALUE":5,"_row":"19.155"},{"NUM_VIOLATED_ROWS":0,"PCT_VIOLATED_ROWS":0,"NUM_DENOMINATOR_ROWS":0,"EXECUTION_TIME":"2.092942 secs","QUERY_TEXT":"\r\n/*********\r\nCONCEPT LEVEL check:\r\nPLAUSIBLE_VALUE_HIGH - find any MEASUREMENT records that have VALUE_AS_NUMBER with non-null value > plausible high value\r\n\r\nParameters used in this template:\r\ncdmDatabaseSchema = cdm_ibm_mdcd_v993.dbo\r\nconceptId =  3002809\r\nunitConceptId = 8554\r\nplausibleValueHigh =     100.0\r\n\r\n**********/\r\n\r\n\r\nSELECT num_violated_rows, CASE WHEN denominator.num_rows = 0 THEN 0 ELSE 1.0*num_violated_rows/denominator.num_rows END  AS pct_violated_rows,\r\n  denominator.num_rows as num_denominator_rows\r\nFROM\r\n(\r\n\tSELECT COUNT_BIG(*) AS num_violated_rows\r\n\tFROM\r\n\t(\r\n\t\tSELECT m.* \r\n\t\tFROM cdm_ibm_mdcd_v993.dbo.measurement m\r\n\t\t\r\n\t\tWHERE m.measurement_concept_id =  3002809\r\n\t\tAND m.unit_concept_id = 8554\r\n\t\tAND m.value_as_number IS NOT NULL\r\n\t\tAND m.value_as_number >     100.0\r\n\t) violated_rows\r\n) violated_row_count,\r\n( \r\n\tSELECT COUNT_BIG(*) AS num_rows\r\n\tFROM cdm_ibm_mdcd_v993.dbo.measurement m\r\n\t\r\n\tWHERE measurement_concept_id =  3002809\r\n\tAND unit_concept_id = 8554\r\n\tAND value_as_number IS NOT NULL\r\n) denominator\r\n;","CHECK_NAME":"plausibleValueHigh","CHECK_LEVEL":"CONCEPT","CHECK_DESCRIPTION":"For the combination of CONCEPT_ID  3002809 (Reticulocytes/100 erythrocytes in Blood by Manual) and UNIT_CONCEPT_ID 8554 (percent), the number and percent of records that have a value higher than     100.0.","CDM_TABLE_NAME":"MEASUREMENT","CDM_FIELD_NAME":"MEASUREMENT_CONCEPT_ID","CONCEPT_ID":" 3002809","UNIT_CONCEPT_ID":"8554","SQL_FILE":"concept_plausible_value_high.sql","CATEGORY":"Plausibility","SUBCATEGORY":"Atemporal","CONTEXT":"Verification","checkId":2137,"FAILED":0,"THRESHOLD_VALUE":5,"_row":"19.156"},{"NUM_VIOLATED_ROWS":0,"PCT_VIOLATED_ROWS":0,"NUM_DENOMINATOR_ROWS":0,"EXECUTION_TIME":"6.332840 secs","QUERY_TEXT":"\r\n/*********\r\nCONCEPT LEVEL check:\r\nPLAUSIBLE_VALUE_HIGH - find any MEASUREMENT records that have VALUE_AS_NUMBER with non-null value > plausible high value\r\n\r\nParameters used in this template:\r\ncdmDatabaseSchema = cdm_ibm_mdcd_v993.dbo\r\nconceptId =  3002971\r\nunitConceptId = 8525\r\nplausibleValueHigh =     640.0\r\n\r\n**********/\r\n\r\n\r\nSELECT num_violated_rows, CASE WHEN denominator.num_rows = 0 THEN 0 ELSE 1.0*num_violated_rows/denominator.num_rows END  AS pct_violated_rows,\r\n  denominator.num_rows as num_denominator_rows\r\nFROM\r\n(\r\n\tSELECT COUNT_BIG(*) AS num_violated_rows\r\n\tFROM\r\n\t(\r\n\t\tSELECT m.* \r\n\t\tFROM cdm_ibm_mdcd_v993.dbo.measurement m\r\n\t\t\r\n\t\tWHERE m.measurement_concept_id =  3002971\r\n\t\tAND m.unit_concept_id = 8525\r\n\t\tAND m.value_as_number IS NOT NULL\r\n\t\tAND m.value_as_number >     640.0\r\n\t) violated_rows\r\n) violated_row_count,\r\n( \r\n\tSELECT COUNT_BIG(*) AS num_rows\r\n\tFROM cdm_ibm_mdcd_v993.dbo.measurement m\r\n\t\r\n\tWHERE measurement_concept_id =  3002971\r\n\tAND unit_concept_id = 8525\r\n\tAND value_as_number IS NOT NULL\r\n) denominator\r\n;","CHECK_NAME":"plausibleValueHigh","CHECK_LEVEL":"CONCEPT","CHECK_DESCRIPTION":"For the combination of CONCEPT_ID  3002971 (Nuclear Ab [Titer] in Serum by Immunofluorescence) and UNIT_CONCEPT_ID 8525 (titer), the number and percent of records that have a value higher than     640.0.","CDM_TABLE_NAME":"MEASUREMENT","CDM_FIELD_NAME":"MEASUREMENT_CONCEPT_ID","CONCEPT_ID":" 3002971","UNIT_CONCEPT_ID":"8525","SQL_FILE":"concept_plausible_value_high.sql","CATEGORY":"Plausibility","SUBCATEGORY":"Atemporal","CONTEXT":"Verification","checkId":2138,"FAILED":0,"THRESHOLD_VALUE":5,"_row":"19.157"},{"NUM_VIOLATED_ROWS":0,"PCT_VIOLATED_ROWS":0,"NUM_DENOMINATOR_ROWS":0,"EXECUTION_TIME":"5.867833 secs","QUERY_TEXT":"\r\n/*********\r\nCONCEPT LEVEL check:\r\nPLAUSIBLE_VALUE_HIGH - find any MEASUREMENT records that have VALUE_AS_NUMBER with non-null value > plausible high value\r\n\r\nParameters used in this template:\r\ncdmDatabaseSchema = cdm_ibm_mdcd_v993.dbo\r\nconceptId =  3003215\r\nunitConceptId = 8554\r\nplausibleValueHigh =     100.0\r\n\r\n**********/\r\n\r\n\r\nSELECT num_violated_rows, CASE WHEN denominator.num_rows = 0 THEN 0 ELSE 1.0*num_violated_rows/denominator.num_rows END  AS pct_violated_rows,\r\n  denominator.num_rows as num_denominator_rows\r\nFROM\r\n(\r\n\tSELECT COUNT_BIG(*) AS num_violated_rows\r\n\tFROM\r\n\t(\r\n\t\tSELECT m.* \r\n\t\tFROM cdm_ibm_mdcd_v993.dbo.measurement m\r\n\t\t\r\n\t\tWHERE m.measurement_concept_id =  3003215\r\n\t\tAND m.unit_concept_id = 8554\r\n\t\tAND m.value_as_number IS NOT NULL\r\n\t\tAND m.value_as_number >     100.0\r\n\t) violated_rows\r\n) violated_row_count,\r\n( \r\n\tSELECT COUNT_BIG(*) AS num_rows\r\n\tFROM cdm_ibm_mdcd_v993.dbo.measurement m\r\n\t\r\n\tWHERE measurement_concept_id =  3003215\r\n\tAND unit_concept_id = 8554\r\n\tAND value_as_number IS NOT NULL\r\n) denominator\r\n;","CHECK_NAME":"plausibleValueHigh","CHECK_LEVEL":"CONCEPT","CHECK_DESCRIPTION":"For the combination of CONCEPT_ID  3003215 (Lymphocytes [#/volume] in Blood by Manual count) and UNIT_CONCEPT_ID 8554 (percent), the number and percent of records that have a value higher than     100.0.","CDM_TABLE_NAME":"MEASUREMENT","CDM_FIELD_NAME":"MEASUREMENT_CONCEPT_ID","CONCEPT_ID":" 3003215","UNIT_CONCEPT_ID":"8554","SQL_FILE":"concept_plausible_value_high.sql","CATEGORY":"Plausibility","SUBCATEGORY":"Atemporal","CONTEXT":"Verification","checkId":2139,"FAILED":0,"THRESHOLD_VALUE":5,"_row":"19.158"},{"NUM_VIOLATED_ROWS":0,"PCT_VIOLATED_ROWS":0,"NUM_DENOMINATOR_ROWS":0,"EXECUTION_TIME":"3.343909 secs","QUERY_TEXT":"\r\n/*********\r\nCONCEPT LEVEL check:\r\nPLAUSIBLE_VALUE_HIGH - find any MEASUREMENT records that have VALUE_AS_NUMBER with non-null value > plausible high value\r\n\r\nParameters used in this template:\r\ncdmDatabaseSchema = cdm_ibm_mdcd_v993.dbo\r\nconceptId =  3003215\r\nunitConceptId = 8647\r\nplausibleValueHigh =    3000.0\r\n\r\n**********/\r\n\r\n\r\nSELECT num_violated_rows, CASE WHEN denominator.num_rows = 0 THEN 0 ELSE 1.0*num_violated_rows/denominator.num_rows END  AS pct_violated_rows,\r\n  denominator.num_rows as num_denominator_rows\r\nFROM\r\n(\r\n\tSELECT COUNT_BIG(*) AS num_violated_rows\r\n\tFROM\r\n\t(\r\n\t\tSELECT m.* \r\n\t\tFROM cdm_ibm_mdcd_v993.dbo.measurement m\r\n\t\t\r\n\t\tWHERE m.measurement_concept_id =  3003215\r\n\t\tAND m.unit_concept_id = 8647\r\n\t\tAND m.value_as_number IS NOT NULL\r\n\t\tAND m.value_as_number >    3000.0\r\n\t) violated_rows\r\n) violated_row_count,\r\n( \r\n\tSELECT COUNT_BIG(*) AS num_rows\r\n\tFROM cdm_ibm_mdcd_v993.dbo.measurement m\r\n\t\r\n\tWHERE measurement_concept_id =  3003215\r\n\tAND unit_concept_id = 8647\r\n\tAND value_as_number IS NOT NULL\r\n) denominator\r\n;","CHECK_NAME":"plausibleValueHigh","CHECK_LEVEL":"CONCEPT","CHECK_DESCRIPTION":"For the combination of CONCEPT_ID  3003215 (Lymphocytes [#/volume] in Blood by Manual count) and UNIT_CONCEPT_ID 8647 (per microliter), the number and percent of records that have a value higher than    3000.0.","CDM_TABLE_NAME":"MEASUREMENT","CDM_FIELD_NAME":"MEASUREMENT_CONCEPT_ID","CONCEPT_ID":" 3003215","UNIT_CONCEPT_ID":"8647","SQL_FILE":"concept_plausible_value_high.sql","CATEGORY":"Plausibility","SUBCATEGORY":"Atemporal","CONTEXT":"Verification","checkId":2140,"FAILED":0,"THRESHOLD_VALUE":5,"_row":"19.159"},{"NUM_VIOLATED_ROWS":0,"PCT_VIOLATED_ROWS":0,"NUM_DENOMINATOR_ROWS":0,"EXECUTION_TIME":"7.790799 secs","QUERY_TEXT":"\r\n/*********\r\nCONCEPT LEVEL check:\r\nPLAUSIBLE_VALUE_HIGH - find any MEASUREMENT records that have VALUE_AS_NUMBER with non-null value > plausible high value\r\n\r\nParameters used in this template:\r\ncdmDatabaseSchema = cdm_ibm_mdcd_v993.dbo\r\nconceptId =  3003215\r\nunitConceptId = 8848\r\nplausibleValueHigh =      50.0\r\n\r\n**********/\r\n\r\n\r\nSELECT num_violated_rows, CASE WHEN denominator.num_rows = 0 THEN 0 ELSE 1.0*num_violated_rows/denominator.num_rows END  AS pct_violated_rows,\r\n  denominator.num_rows as num_denominator_rows\r\nFROM\r\n(\r\n\tSELECT COUNT_BIG(*) AS num_violated_rows\r\n\tFROM\r\n\t(\r\n\t\tSELECT m.* \r\n\t\tFROM cdm_ibm_mdcd_v993.dbo.measurement m\r\n\t\t\r\n\t\tWHERE m.measurement_concept_id =  3003215\r\n\t\tAND m.unit_concept_id = 8848\r\n\t\tAND m.value_as_number IS NOT NULL\r\n\t\tAND m.value_as_number >      50.0\r\n\t) violated_rows\r\n) violated_row_count,\r\n( \r\n\tSELECT COUNT_BIG(*) AS num_rows\r\n\tFROM cdm_ibm_mdcd_v993.dbo.measurement m\r\n\t\r\n\tWHERE measurement_concept_id =  3003215\r\n\tAND unit_concept_id = 8848\r\n\tAND value_as_number IS NOT NULL\r\n) denominator\r\n;","CHECK_NAME":"plausibleValueHigh","CHECK_LEVEL":"CONCEPT","CHECK_DESCRIPTION":"For the combination of CONCEPT_ID  3003215 (Lymphocytes [#/volume] in Blood by Manual count) and UNIT_CONCEPT_ID 8848 (thousand per microliter), the number and percent of records that have a value higher than      50.0.","CDM_TABLE_NAME":"MEASUREMENT","CDM_FIELD_NAME":"MEASUREMENT_CONCEPT_ID","CONCEPT_ID":" 3003215","UNIT_CONCEPT_ID":"8848","SQL_FILE":"concept_plausible_value_high.sql","CATEGORY":"Plausibility","SUBCATEGORY":"Atemporal","CONTEXT":"Verification","checkId":2141,"FAILED":0,"THRESHOLD_VALUE":5,"_row":"19.160"},{"NUM_VIOLATED_ROWS":0,"PCT_VIOLATED_ROWS":0,"NUM_DENOMINATOR_ROWS":0,"EXECUTION_TIME":"1.875941 secs","QUERY_TEXT":"\r\n/*********\r\nCONCEPT LEVEL check:\r\nPLAUSIBLE_VALUE_HIGH - find any MEASUREMENT records that have VALUE_AS_NUMBER with non-null value > plausible high value\r\n\r\nParameters used in this template:\r\ncdmDatabaseSchema = cdm_ibm_mdcd_v993.dbo\r\nconceptId =  3003282\r\nunitConceptId = 8848\r\nplausibleValueHigh =     100.0\r\n\r\n**********/\r\n\r\n\r\nSELECT num_violated_rows, CASE WHEN denominator.num_rows = 0 THEN 0 ELSE 1.0*num_violated_rows/denominator.num_rows END  AS pct_violated_rows,\r\n  denominator.num_rows as num_denominator_rows\r\nFROM\r\n(\r\n\tSELECT COUNT_BIG(*) AS num_violated_rows\r\n\tFROM\r\n\t(\r\n\t\tSELECT m.* \r\n\t\tFROM cdm_ibm_mdcd_v993.dbo.measurement m\r\n\t\t\r\n\t\tWHERE m.measurement_concept_id =  3003282\r\n\t\tAND m.unit_concept_id = 8848\r\n\t\tAND m.value_as_number IS NOT NULL\r\n\t\tAND m.value_as_number >     100.0\r\n\t) violated_rows\r\n) violated_row_count,\r\n( \r\n\tSELECT COUNT_BIG(*) AS num_rows\r\n\tFROM cdm_ibm_mdcd_v993.dbo.measurement m\r\n\t\r\n\tWHERE measurement_concept_id =  3003282\r\n\tAND unit_concept_id = 8848\r\n\tAND value_as_number IS NOT NULL\r\n) denominator\r\n;","CHECK_NAME":"plausibleValueHigh","CHECK_LEVEL":"CONCEPT","CHECK_DESCRIPTION":"For the combination of CONCEPT_ID  3003282 (Leukocytes [#/volume] in Blood by Manual count) and UNIT_CONCEPT_ID 8848 (thousand per microliter), the number and percent of records that have a value higher than     100.0.","CDM_TABLE_NAME":"MEASUREMENT","CDM_FIELD_NAME":"MEASUREMENT_CONCEPT_ID","CONCEPT_ID":" 3003282","UNIT_CONCEPT_ID":"8848","SQL_FILE":"concept_plausible_value_high.sql","CATEGORY":"Plausibility","SUBCATEGORY":"Atemporal","CONTEXT":"Verification","checkId":2142,"FAILED":0,"THRESHOLD_VALUE":5,"_row":"19.161"},{"NUM_VIOLATED_ROWS":0,"PCT_VIOLATED_ROWS":0,"NUM_DENOMINATOR_ROWS":0,"EXECUTION_TIME":"8.331781 secs","QUERY_TEXT":"\r\n/*********\r\nCONCEPT LEVEL check:\r\nPLAUSIBLE_VALUE_HIGH - find any MEASUREMENT records that have VALUE_AS_NUMBER with non-null value > plausible high value\r\n\r\nParameters used in this template:\r\ncdmDatabaseSchema = cdm_ibm_mdcd_v993.dbo\r\nconceptId =  3003338\r\nunitConceptId = 8554\r\nplausibleValueHigh =     100.0\r\n\r\n**********/\r\n\r\n\r\nSELECT num_violated_rows, CASE WHEN denominator.num_rows = 0 THEN 0 ELSE 1.0*num_violated_rows/denominator.num_rows END  AS pct_violated_rows,\r\n  denominator.num_rows as num_denominator_rows\r\nFROM\r\n(\r\n\tSELECT COUNT_BIG(*) AS num_violated_rows\r\n\tFROM\r\n\t(\r\n\t\tSELECT m.* \r\n\t\tFROM cdm_ibm_mdcd_v993.dbo.measurement m\r\n\t\t\r\n\t\tWHERE m.measurement_concept_id =  3003338\r\n\t\tAND m.unit_concept_id = 8554\r\n\t\tAND m.value_as_number IS NOT NULL\r\n\t\tAND m.value_as_number >     100.0\r\n\t) violated_rows\r\n) violated_row_count,\r\n( \r\n\tSELECT COUNT_BIG(*) AS num_rows\r\n\tFROM cdm_ibm_mdcd_v993.dbo.measurement m\r\n\t\r\n\tWHERE measurement_concept_id =  3003338\r\n\tAND unit_concept_id = 8554\r\n\tAND value_as_number IS NOT NULL\r\n) denominator\r\n;","CHECK_NAME":"plausibleValueHigh","CHECK_LEVEL":"CONCEPT","CHECK_DESCRIPTION":"For the combination of CONCEPT_ID  3003338 (MCHC [Mass/volume]) and UNIT_CONCEPT_ID 8554 (percent), the number and percent of records that have a value higher than     100.0.","CDM_TABLE_NAME":"MEASUREMENT","CDM_FIELD_NAME":"MEASUREMENT_CONCEPT_ID","CONCEPT_ID":" 3003338","UNIT_CONCEPT_ID":"8554","SQL_FILE":"concept_plausible_value_high.sql","CATEGORY":"Plausibility","SUBCATEGORY":"Atemporal","CONTEXT":"Verification","checkId":2143,"FAILED":0,"THRESHOLD_VALUE":5,"_row":"19.162"},{"NUM_VIOLATED_ROWS":0,"PCT_VIOLATED_ROWS":0,"NUM_DENOMINATOR_ROWS":0,"EXECUTION_TIME":"9.891727 secs","QUERY_TEXT":"\r\n/*********\r\nCONCEPT LEVEL check:\r\nPLAUSIBLE_VALUE_HIGH - find any MEASUREMENT records that have VALUE_AS_NUMBER with non-null value > plausible high value\r\n\r\nParameters used in this template:\r\ncdmDatabaseSchema = cdm_ibm_mdcd_v993.dbo\r\nconceptId =  3003338\r\nunitConceptId = 8713\r\nplausibleValueHigh =     100.0\r\n\r\n**********/\r\n\r\n\r\nSELECT num_violated_rows, CASE WHEN denominator.num_rows = 0 THEN 0 ELSE 1.0*num_violated_rows/denominator.num_rows END  AS pct_violated_rows,\r\n  denominator.num_rows as num_denominator_rows\r\nFROM\r\n(\r\n\tSELECT COUNT_BIG(*) AS num_violated_rows\r\n\tFROM\r\n\t(\r\n\t\tSELECT m.* \r\n\t\tFROM cdm_ibm_mdcd_v993.dbo.measurement m\r\n\t\t\r\n\t\tWHERE m.measurement_concept_id =  3003338\r\n\t\tAND m.unit_concept_id = 8713\r\n\t\tAND m.value_as_number IS NOT NULL\r\n\t\tAND m.value_as_number >     100.0\r\n\t) violated_rows\r\n) violated_row_count,\r\n( \r\n\tSELECT COUNT_BIG(*) AS num_rows\r\n\tFROM cdm_ibm_mdcd_v993.dbo.measurement m\r\n\t\r\n\tWHERE measurement_concept_id =  3003338\r\n\tAND unit_concept_id = 8713\r\n\tAND value_as_number IS NOT NULL\r\n) denominator\r\n;","CHECK_NAME":"plausibleValueHigh","CHECK_LEVEL":"CONCEPT","CHECK_DESCRIPTION":"For the combination of CONCEPT_ID  3003338 (MCHC [Mass/volume]) and UNIT_CONCEPT_ID 8713 (gram per deciliter), the number and percent of records that have a value higher than     100.0.","CDM_TABLE_NAME":"MEASUREMENT","CDM_FIELD_NAME":"MEASUREMENT_CONCEPT_ID","CONCEPT_ID":" 3003338","UNIT_CONCEPT_ID":"8713","SQL_FILE":"concept_plausible_value_high.sql","CATEGORY":"Plausibility","SUBCATEGORY":"Atemporal","CONTEXT":"Verification","checkId":2144,"FAILED":0,"THRESHOLD_VALUE":5,"_row":"19.163"},{"NUM_VIOLATED_ROWS":0,"PCT_VIOLATED_ROWS":0,"NUM_DENOMINATOR_ROWS":0,"EXECUTION_TIME":"3.041913 secs","QUERY_TEXT":"\r\n/*********\r\nCONCEPT LEVEL check:\r\nPLAUSIBLE_VALUE_HIGH - find any MEASUREMENT records that have VALUE_AS_NUMBER with non-null value > plausible high value\r\n\r\nParameters used in this template:\r\ncdmDatabaseSchema = cdm_ibm_mdcd_v993.dbo\r\nconceptId =  3003458\r\nunitConceptId = 8753\r\nplausibleValueHigh =      26.0\r\n\r\n**********/\r\n\r\n\r\nSELECT num_violated_rows, CASE WHEN denominator.num_rows = 0 THEN 0 ELSE 1.0*num_violated_rows/denominator.num_rows END  AS pct_violated_rows,\r\n  denominator.num_rows as num_denominator_rows\r\nFROM\r\n(\r\n\tSELECT COUNT_BIG(*) AS num_violated_rows\r\n\tFROM\r\n\t(\r\n\t\tSELECT m.* \r\n\t\tFROM cdm_ibm_mdcd_v993.dbo.measurement m\r\n\t\t\r\n\t\tWHERE m.measurement_concept_id =  3003458\r\n\t\tAND m.unit_concept_id = 8753\r\n\t\tAND m.value_as_number IS NOT NULL\r\n\t\tAND m.value_as_number >      26.0\r\n\t) violated_rows\r\n) violated_row_count,\r\n( \r\n\tSELECT COUNT_BIG(*) AS num_rows\r\n\tFROM cdm_ibm_mdcd_v993.dbo.measurement m\r\n\t\r\n\tWHERE measurement_concept_id =  3003458\r\n\tAND unit_concept_id = 8753\r\n\tAND value_as_number IS NOT NULL\r\n) denominator\r\n;","CHECK_NAME":"plausibleValueHigh","CHECK_LEVEL":"CONCEPT","CHECK_DESCRIPTION":"For the combination of CONCEPT_ID  3003458 (Phosphate [Moles/volume] in Serum or Plasma) and UNIT_CONCEPT_ID 8753 (millimole per liter), the number and percent of records that have a value higher than      26.0.","CDM_TABLE_NAME":"MEASUREMENT","CDM_FIELD_NAME":"MEASUREMENT_CONCEPT_ID","CONCEPT_ID":" 3003458","UNIT_CONCEPT_ID":"8753","SQL_FILE":"concept_plausible_value_high.sql","CATEGORY":"Plausibility","SUBCATEGORY":"Atemporal","CONTEXT":"Verification","checkId":2145,"FAILED":0,"THRESHOLD_VALUE":5,"_row":"19.164"},{"NUM_VIOLATED_ROWS":0,"PCT_VIOLATED_ROWS":0,"NUM_DENOMINATOR_ROWS":0,"EXECUTION_TIME":"1.179917 secs","QUERY_TEXT":"\r\n/*********\r\nCONCEPT LEVEL check:\r\nPLAUSIBLE_VALUE_HIGH - find any MEASUREMENT records that have VALUE_AS_NUMBER with non-null value > plausible high value\r\n\r\nParameters used in this template:\r\ncdmDatabaseSchema = cdm_ibm_mdcd_v993.dbo\r\nconceptId =  3003458\r\nunitConceptId = 8840\r\nplausibleValueHigh =      17.0\r\n\r\n**********/\r\n\r\n\r\nSELECT num_violated_rows, CASE WHEN denominator.num_rows = 0 THEN 0 ELSE 1.0*num_violated_rows/denominator.num_rows END  AS pct_violated_rows,\r\n  denominator.num_rows as num_denominator_rows\r\nFROM\r\n(\r\n\tSELECT COUNT_BIG(*) AS num_violated_rows\r\n\tFROM\r\n\t(\r\n\t\tSELECT m.* \r\n\t\tFROM cdm_ibm_mdcd_v993.dbo.measurement m\r\n\t\t\r\n\t\tWHERE m.measurement_concept_id =  3003458\r\n\t\tAND m.unit_concept_id = 8840\r\n\t\tAND m.value_as_number IS NOT NULL\r\n\t\tAND m.value_as_number >      17.0\r\n\t) violated_rows\r\n) violated_row_count,\r\n( \r\n\tSELECT COUNT_BIG(*) AS num_rows\r\n\tFROM cdm_ibm_mdcd_v993.dbo.measurement m\r\n\t\r\n\tWHERE measurement_concept_id =  3003458\r\n\tAND unit_concept_id = 8840\r\n\tAND value_as_number IS NOT NULL\r\n) denominator\r\n;","CHECK_NAME":"plausibleValueHigh","CHECK_LEVEL":"CONCEPT","CHECK_DESCRIPTION":"For the combination of CONCEPT_ID  3003458 (Phosphate [Moles/volume] in Serum or Plasma) and UNIT_CONCEPT_ID 8840 (milligram per deciliter), the number and percent of records that have a value higher than      17.0.","CDM_TABLE_NAME":"MEASUREMENT","CDM_FIELD_NAME":"MEASUREMENT_CONCEPT_ID","CONCEPT_ID":" 3003458","UNIT_CONCEPT_ID":"8840","SQL_FILE":"concept_plausible_value_high.sql","CATEGORY":"Plausibility","SUBCATEGORY":"Atemporal","CONTEXT":"Verification","checkId":2146,"FAILED":0,"THRESHOLD_VALUE":5,"_row":"19.165"},{"NUM_VIOLATED_ROWS":0,"PCT_VIOLATED_ROWS":0,"NUM_DENOMINATOR_ROWS":0,"EXECUTION_TIME":"3.477912 secs","QUERY_TEXT":"\r\n/*********\r\nCONCEPT LEVEL check:\r\nPLAUSIBLE_VALUE_HIGH - find any MEASUREMENT records that have VALUE_AS_NUMBER with non-null value > plausible high value\r\n\r\nParameters used in this template:\r\ncdmDatabaseSchema = cdm_ibm_mdcd_v993.dbo\r\nconceptId =  3003624\r\nunitConceptId = 8840\r\nplausibleValueHigh =     500.0\r\n\r\n**********/\r\n\r\n\r\nSELECT num_violated_rows, CASE WHEN denominator.num_rows = 0 THEN 0 ELSE 1.0*num_violated_rows/denominator.num_rows END  AS pct_violated_rows,\r\n  denominator.num_rows as num_denominator_rows\r\nFROM\r\n(\r\n\tSELECT COUNT_BIG(*) AS num_violated_rows\r\n\tFROM\r\n\t(\r\n\t\tSELECT m.* \r\n\t\tFROM cdm_ibm_mdcd_v993.dbo.measurement m\r\n\t\t\r\n\t\tWHERE m.measurement_concept_id =  3003624\r\n\t\tAND m.unit_concept_id = 8840\r\n\t\tAND m.value_as_number IS NOT NULL\r\n\t\tAND m.value_as_number >     500.0\r\n\t) violated_rows\r\n) violated_row_count,\r\n( \r\n\tSELECT COUNT_BIG(*) AS num_rows\r\n\tFROM cdm_ibm_mdcd_v993.dbo.measurement m\r\n\t\r\n\tWHERE measurement_concept_id =  3003624\r\n\tAND unit_concept_id = 8840\r\n\tAND value_as_number IS NOT NULL\r\n) denominator\r\n;","CHECK_NAME":"plausibleValueHigh","CHECK_LEVEL":"CONCEPT","CHECK_DESCRIPTION":"For the combination of CONCEPT_ID  3003624 (Lipids [Mass/volume] in Serum) and UNIT_CONCEPT_ID 8840 (milligram per deciliter), the number and percent of records that have a value higher than     500.0.","CDM_TABLE_NAME":"MEASUREMENT","CDM_FIELD_NAME":"MEASUREMENT_CONCEPT_ID","CONCEPT_ID":" 3003624","UNIT_CONCEPT_ID":"8840","SQL_FILE":"concept_plausible_value_high.sql","CATEGORY":"Plausibility","SUBCATEGORY":"Atemporal","CONTEXT":"Verification","checkId":2147,"FAILED":0,"THRESHOLD_VALUE":5,"_row":"19.166"},{"NUM_VIOLATED_ROWS":0,"PCT_VIOLATED_ROWS":0,"NUM_DENOMINATOR_ROWS":0,"EXECUTION_TIME":"2.709924 secs","QUERY_TEXT":"\r\n/*********\r\nCONCEPT LEVEL check:\r\nPLAUSIBLE_VALUE_HIGH - find any MEASUREMENT records that have VALUE_AS_NUMBER with non-null value > plausible high value\r\n\r\nParameters used in this template:\r\ncdmDatabaseSchema = cdm_ibm_mdcd_v993.dbo\r\nconceptId =  3003785\r\nunitConceptId = 8510\r\nplausibleValueHigh =       6.0\r\n\r\n**********/\r\n\r\n\r\nSELECT num_violated_rows, CASE WHEN denominator.num_rows = 0 THEN 0 ELSE 1.0*num_violated_rows/denominator.num_rows END  AS pct_violated_rows,\r\n  denominator.num_rows as num_denominator_rows\r\nFROM\r\n(\r\n\tSELECT COUNT_BIG(*) AS num_violated_rows\r\n\tFROM\r\n\t(\r\n\t\tSELECT m.* \r\n\t\tFROM cdm_ibm_mdcd_v993.dbo.measurement m\r\n\t\t\r\n\t\tWHERE m.measurement_concept_id =  3003785\r\n\t\tAND m.unit_concept_id = 8510\r\n\t\tAND m.value_as_number IS NOT NULL\r\n\t\tAND m.value_as_number >       6.0\r\n\t) violated_rows\r\n) violated_row_count,\r\n( \r\n\tSELECT COUNT_BIG(*) AS num_rows\r\n\tFROM cdm_ibm_mdcd_v993.dbo.measurement m\r\n\t\r\n\tWHERE measurement_concept_id =  3003785\r\n\tAND unit_concept_id = 8510\r\n\tAND value_as_number IS NOT NULL\r\n) denominator\r\n;","CHECK_NAME":"plausibleValueHigh","CHECK_LEVEL":"CONCEPT","CHECK_DESCRIPTION":"For the combination of CONCEPT_ID  3003785 (Carcinoembryonic Ag [Mass/volume] in Serum or Plasma) and UNIT_CONCEPT_ID 8510 (unit), the number and percent of records that have a value higher than       6.0.","CDM_TABLE_NAME":"MEASUREMENT","CDM_FIELD_NAME":"MEASUREMENT_CONCEPT_ID","CONCEPT_ID":" 3003785","UNIT_CONCEPT_ID":"8510","SQL_FILE":"concept_plausible_value_high.sql","CATEGORY":"Plausibility","SUBCATEGORY":"Atemporal","CONTEXT":"Verification","checkId":2148,"FAILED":0,"THRESHOLD_VALUE":5,"_row":"19.167"},{"NUM_VIOLATED_ROWS":0,"PCT_VIOLATED_ROWS":0,"NUM_DENOMINATOR_ROWS":0,"EXECUTION_TIME":"2.491938 secs","QUERY_TEXT":"\r\n/*********\r\nCONCEPT LEVEL check:\r\nPLAUSIBLE_VALUE_HIGH - find any MEASUREMENT records that have VALUE_AS_NUMBER with non-null value > plausible high value\r\n\r\nParameters used in this template:\r\ncdmDatabaseSchema = cdm_ibm_mdcd_v993.dbo\r\nconceptId =  3003785\r\nunitConceptId = 8748\r\nplausibleValueHigh =    1000.0\r\n\r\n**********/\r\n\r\n\r\nSELECT num_violated_rows, CASE WHEN denominator.num_rows = 0 THEN 0 ELSE 1.0*num_violated_rows/denominator.num_rows END  AS pct_violated_rows,\r\n  denominator.num_rows as num_denominator_rows\r\nFROM\r\n(\r\n\tSELECT COUNT_BIG(*) AS num_violated_rows\r\n\tFROM\r\n\t(\r\n\t\tSELECT m.* \r\n\t\tFROM cdm_ibm_mdcd_v993.dbo.measurement m\r\n\t\t\r\n\t\tWHERE m.measurement_concept_id =  3003785\r\n\t\tAND m.unit_concept_id = 8748\r\n\t\tAND m.value_as_number IS NOT NULL\r\n\t\tAND m.value_as_number >    1000.0\r\n\t) violated_rows\r\n) violated_row_count,\r\n( \r\n\tSELECT COUNT_BIG(*) AS num_rows\r\n\tFROM cdm_ibm_mdcd_v993.dbo.measurement m\r\n\t\r\n\tWHERE measurement_concept_id =  3003785\r\n\tAND unit_concept_id = 8748\r\n\tAND value_as_number IS NOT NULL\r\n) denominator\r\n;","CHECK_NAME":"plausibleValueHigh","CHECK_LEVEL":"CONCEPT","CHECK_DESCRIPTION":"For the combination of CONCEPT_ID  3003785 (Carcinoembryonic Ag [Mass/volume] in Serum or Plasma) and UNIT_CONCEPT_ID 8748 (microgram per liter), the number and percent of records that have a value higher than    1000.0.","CDM_TABLE_NAME":"MEASUREMENT","CDM_FIELD_NAME":"MEASUREMENT_CONCEPT_ID","CONCEPT_ID":" 3003785","UNIT_CONCEPT_ID":"8748","SQL_FILE":"concept_plausible_value_high.sql","CATEGORY":"Plausibility","SUBCATEGORY":"Atemporal","CONTEXT":"Verification","checkId":2149,"FAILED":0,"THRESHOLD_VALUE":5,"_row":"19.168"},{"NUM_VIOLATED_ROWS":0,"PCT_VIOLATED_ROWS":0,"NUM_DENOMINATOR_ROWS":0,"EXECUTION_TIME":"0.543974 secs","QUERY_TEXT":"\r\n/*********\r\nCONCEPT LEVEL check:\r\nPLAUSIBLE_VALUE_HIGH - find any MEASUREMENT records that have VALUE_AS_NUMBER with non-null value > plausible high value\r\n\r\nParameters used in this template:\r\ncdmDatabaseSchema = cdm_ibm_mdcd_v993.dbo\r\nconceptId =  3003785\r\nunitConceptId = 8842\r\nplausibleValueHigh =    1000.0\r\n\r\n**********/\r\n\r\n\r\nSELECT num_violated_rows, CASE WHEN denominator.num_rows = 0 THEN 0 ELSE 1.0*num_violated_rows/denominator.num_rows END  AS pct_violated_rows,\r\n  denominator.num_rows as num_denominator_rows\r\nFROM\r\n(\r\n\tSELECT COUNT_BIG(*) AS num_violated_rows\r\n\tFROM\r\n\t(\r\n\t\tSELECT m.* \r\n\t\tFROM cdm_ibm_mdcd_v993.dbo.measurement m\r\n\t\t\r\n\t\tWHERE m.measurement_concept_id =  3003785\r\n\t\tAND m.unit_concept_id = 8842\r\n\t\tAND m.value_as_number IS NOT NULL\r\n\t\tAND m.value_as_number >    1000.0\r\n\t) violated_rows\r\n) violated_row_count,\r\n( \r\n\tSELECT COUNT_BIG(*) AS num_rows\r\n\tFROM cdm_ibm_mdcd_v993.dbo.measurement m\r\n\t\r\n\tWHERE measurement_concept_id =  3003785\r\n\tAND unit_concept_id = 8842\r\n\tAND value_as_number IS NOT NULL\r\n) denominator\r\n;","CHECK_NAME":"plausibleValueHigh","CHECK_LEVEL":"CONCEPT","CHECK_DESCRIPTION":"For the combination of CONCEPT_ID  3003785 (Carcinoembryonic Ag [Mass/volume] in Serum or Plasma) and UNIT_CONCEPT_ID 8842 (nanogram per milliliter), the number and percent of records that have a value higher than    1000.0.","CDM_TABLE_NAME":"MEASUREMENT","CDM_FIELD_NAME":"MEASUREMENT_CONCEPT_ID","CONCEPT_ID":" 3003785","UNIT_CONCEPT_ID":"8842","SQL_FILE":"concept_plausible_value_high.sql","CATEGORY":"Plausibility","SUBCATEGORY":"Atemporal","CONTEXT":"Verification","checkId":2150,"FAILED":0,"THRESHOLD_VALUE":5,"_row":"19.169"},{"NUM_VIOLATED_ROWS":0,"PCT_VIOLATED_ROWS":0,"NUM_DENOMINATOR_ROWS":0,"EXECUTION_TIME":"1.285968 secs","QUERY_TEXT":"\r\n/*********\r\nCONCEPT LEVEL check:\r\nPLAUSIBLE_VALUE_HIGH - find any MEASUREMENT records that have VALUE_AS_NUMBER with non-null value > plausible high value\r\n\r\nParameters used in this template:\r\ncdmDatabaseSchema = cdm_ibm_mdcd_v993.dbo\r\nconceptId =  3004077\r\nunitConceptId = 8840\r\nplausibleValueHigh =     250.0\r\n\r\n**********/\r\n\r\n\r\nSELECT num_violated_rows, CASE WHEN denominator.num_rows = 0 THEN 0 ELSE 1.0*num_violated_rows/denominator.num_rows END  AS pct_violated_rows,\r\n  denominator.num_rows as num_denominator_rows\r\nFROM\r\n(\r\n\tSELECT COUNT_BIG(*) AS num_violated_rows\r\n\tFROM\r\n\t(\r\n\t\tSELECT m.* \r\n\t\tFROM cdm_ibm_mdcd_v993.dbo.measurement m\r\n\t\t\r\n\t\tWHERE m.measurement_concept_id =  3004077\r\n\t\tAND m.unit_concept_id = 8840\r\n\t\tAND m.value_as_number IS NOT NULL\r\n\t\tAND m.value_as_number >     250.0\r\n\t) violated_rows\r\n) violated_row_count,\r\n( \r\n\tSELECT COUNT_BIG(*) AS num_rows\r\n\tFROM cdm_ibm_mdcd_v993.dbo.measurement m\r\n\t\r\n\tWHERE measurement_concept_id =  3004077\r\n\tAND unit_concept_id = 8840\r\n\tAND value_as_number IS NOT NULL\r\n) denominator\r\n;","CHECK_NAME":"plausibleValueHigh","CHECK_LEVEL":"CONCEPT","CHECK_DESCRIPTION":"For the combination of CONCEPT_ID  3004077 (Glucose [Mass/volume] in Capillary blood) and UNIT_CONCEPT_ID 8840 (milligram per deciliter), the number and percent of records that have a value higher than     250.0.","CDM_TABLE_NAME":"MEASUREMENT","CDM_FIELD_NAME":"MEASUREMENT_CONCEPT_ID","CONCEPT_ID":" 3004077","UNIT_CONCEPT_ID":"8840","SQL_FILE":"concept_plausible_value_high.sql","CATEGORY":"Plausibility","SUBCATEGORY":"Atemporal","CONTEXT":"Verification","checkId":2151,"FAILED":0,"THRESHOLD_VALUE":5,"_row":"19.170"},{"NUM_VIOLATED_ROWS":0,"PCT_VIOLATED_ROWS":0,"NUM_DENOMINATOR_ROWS":0,"EXECUTION_TIME":"0.556978 secs","QUERY_TEXT":"\r\n/*********\r\nCONCEPT LEVEL check:\r\nPLAUSIBLE_VALUE_HIGH - find any MEASUREMENT records that have VALUE_AS_NUMBER with non-null value > plausible high value\r\n\r\nParameters used in this template:\r\ncdmDatabaseSchema = cdm_ibm_mdcd_v993.dbo\r\nconceptId =  3004239\r\nunitConceptId = 8795\r\nplausibleValueHigh =     335.0\r\n\r\n**********/\r\n\r\n\r\nSELECT num_violated_rows, CASE WHEN denominator.num_rows = 0 THEN 0 ELSE 1.0*num_violated_rows/denominator.num_rows END  AS pct_violated_rows,\r\n  denominator.num_rows as num_denominator_rows\r\nFROM\r\n(\r\n\tSELECT COUNT_BIG(*) AS num_violated_rows\r\n\tFROM\r\n\t(\r\n\t\tSELECT m.* \r\n\t\tFROM cdm_ibm_mdcd_v993.dbo.measurement m\r\n\t\t\r\n\t\tWHERE m.measurement_concept_id =  3004239\r\n\t\tAND m.unit_concept_id = 8795\r\n\t\tAND m.value_as_number IS NOT NULL\r\n\t\tAND m.value_as_number >     335.0\r\n\t) violated_rows\r\n) violated_row_count,\r\n( \r\n\tSELECT COUNT_BIG(*) AS num_rows\r\n\tFROM cdm_ibm_mdcd_v993.dbo.measurement m\r\n\t\r\n\tWHERE measurement_concept_id =  3004239\r\n\tAND unit_concept_id = 8795\r\n\tAND value_as_number IS NOT NULL\r\n) denominator\r\n;","CHECK_NAME":"plausibleValueHigh","CHECK_LEVEL":"CONCEPT","CHECK_DESCRIPTION":"For the combination of CONCEPT_ID  3004239 (Creatinine [Mass/time] in 24 hour Urine) and UNIT_CONCEPT_ID 8795 (milliliter per minute), the number and percent of records that have a value higher than     335.0.","CDM_TABLE_NAME":"MEASUREMENT","CDM_FIELD_NAME":"MEASUREMENT_CONCEPT_ID","CONCEPT_ID":" 3004239","UNIT_CONCEPT_ID":"8795","SQL_FILE":"concept_plausible_value_high.sql","CATEGORY":"Plausibility","SUBCATEGORY":"Atemporal","CONTEXT":"Verification","checkId":2152,"FAILED":0,"THRESHOLD_VALUE":5,"_row":"19.171"},{"NUM_VIOLATED_ROWS":0,"PCT_VIOLATED_ROWS":0,"NUM_DENOMINATOR_ROWS":0,"EXECUTION_TIME":"0.549990 secs","QUERY_TEXT":"\r\n/*********\r\nCONCEPT LEVEL check:\r\nPLAUSIBLE_VALUE_HIGH - find any MEASUREMENT records that have VALUE_AS_NUMBER with non-null value > plausible high value\r\n\r\nParameters used in this template:\r\ncdmDatabaseSchema = cdm_ibm_mdcd_v993.dbo\r\nconceptId =  3004239\r\nunitConceptId = 8807\r\nplausibleValueHigh =    1000.0\r\n\r\n**********/\r\n\r\n\r\nSELECT num_violated_rows, CASE WHEN denominator.num_rows = 0 THEN 0 ELSE 1.0*num_violated_rows/denominator.num_rows END  AS pct_violated_rows,\r\n  denominator.num_rows as num_denominator_rows\r\nFROM\r\n(\r\n\tSELECT COUNT_BIG(*) AS num_violated_rows\r\n\tFROM\r\n\t(\r\n\t\tSELECT m.* \r\n\t\tFROM cdm_ibm_mdcd_v993.dbo.measurement m\r\n\t\t\r\n\t\tWHERE m.measurement_concept_id =  3004239\r\n\t\tAND m.unit_concept_id = 8807\r\n\t\tAND m.value_as_number IS NOT NULL\r\n\t\tAND m.value_as_number >    1000.0\r\n\t) violated_rows\r\n) violated_row_count,\r\n( \r\n\tSELECT COUNT_BIG(*) AS num_rows\r\n\tFROM cdm_ibm_mdcd_v993.dbo.measurement m\r\n\t\r\n\tWHERE measurement_concept_id =  3004239\r\n\tAND unit_concept_id = 8807\r\n\tAND value_as_number IS NOT NULL\r\n) denominator\r\n;","CHECK_NAME":"plausibleValueHigh","CHECK_LEVEL":"CONCEPT","CHECK_DESCRIPTION":"For the combination of CONCEPT_ID  3004239 (Creatinine [Mass/time] in 24 hour Urine) and UNIT_CONCEPT_ID 8807 (gram per 24 hours), the number and percent of records that have a value higher than    1000.0.","CDM_TABLE_NAME":"MEASUREMENT","CDM_FIELD_NAME":"MEASUREMENT_CONCEPT_ID","CONCEPT_ID":" 3004239","UNIT_CONCEPT_ID":"8807","SQL_FILE":"concept_plausible_value_high.sql","CATEGORY":"Plausibility","SUBCATEGORY":"Atemporal","CONTEXT":"Verification","checkId":2153,"FAILED":0,"THRESHOLD_VALUE":5,"_row":"19.172"},{"NUM_VIOLATED_ROWS":0,"PCT_VIOLATED_ROWS":0,"NUM_DENOMINATOR_ROWS":0,"EXECUTION_TIME":"0.590976 secs","QUERY_TEXT":"\r\n/*********\r\nCONCEPT LEVEL check:\r\nPLAUSIBLE_VALUE_HIGH - find any MEASUREMENT records that have VALUE_AS_NUMBER with non-null value > plausible high value\r\n\r\nParameters used in this template:\r\ncdmDatabaseSchema = cdm_ibm_mdcd_v993.dbo\r\nconceptId =  3004239\r\nunitConceptId = 8909\r\nplausibleValueHigh =    4000.0\r\n\r\n**********/\r\n\r\n\r\nSELECT num_violated_rows, CASE WHEN denominator.num_rows = 0 THEN 0 ELSE 1.0*num_violated_rows/denominator.num_rows END  AS pct_violated_rows,\r\n  denominator.num_rows as num_denominator_rows\r\nFROM\r\n(\r\n\tSELECT COUNT_BIG(*) AS num_violated_rows\r\n\tFROM\r\n\t(\r\n\t\tSELECT m.* \r\n\t\tFROM cdm_ibm_mdcd_v993.dbo.measurement m\r\n\t\t\r\n\t\tWHERE m.measurement_concept_id =  3004239\r\n\t\tAND m.unit_concept_id = 8909\r\n\t\tAND m.value_as_number IS NOT NULL\r\n\t\tAND m.value_as_number >    4000.0\r\n\t) violated_rows\r\n) violated_row_count,\r\n( \r\n\tSELECT COUNT_BIG(*) AS num_rows\r\n\tFROM cdm_ibm_mdcd_v993.dbo.measurement m\r\n\t\r\n\tWHERE measurement_concept_id =  3004239\r\n\tAND unit_concept_id = 8909\r\n\tAND value_as_number IS NOT NULL\r\n) denominator\r\n;","CHECK_NAME":"plausibleValueHigh","CHECK_LEVEL":"CONCEPT","CHECK_DESCRIPTION":"For the combination of CONCEPT_ID  3004239 (Creatinine [Mass/time] in 24 hour Urine) and UNIT_CONCEPT_ID 8909 (milligram per 24 hours), the number and percent of records that have a value higher than    4000.0.","CDM_TABLE_NAME":"MEASUREMENT","CDM_FIELD_NAME":"MEASUREMENT_CONCEPT_ID","CONCEPT_ID":" 3004239","UNIT_CONCEPT_ID":"8909","SQL_FILE":"concept_plausible_value_high.sql","CATEGORY":"Plausibility","SUBCATEGORY":"Atemporal","CONTEXT":"Verification","checkId":2154,"FAILED":0,"THRESHOLD_VALUE":5,"_row":"19.173"},{"NUM_VIOLATED_ROWS":0,"PCT_VIOLATED_ROWS":0,"NUM_DENOMINATOR_ROWS":0,"EXECUTION_TIME":"0.690972 secs","QUERY_TEXT":"\r\n/*********\r\nCONCEPT LEVEL check:\r\nPLAUSIBLE_VALUE_HIGH - find any MEASUREMENT records that have VALUE_AS_NUMBER with non-null value > plausible high value\r\n\r\nParameters used in this template:\r\ncdmDatabaseSchema = cdm_ibm_mdcd_v993.dbo\r\nconceptId =  3004248\r\nunitConceptId = 8554\r\nplausibleValueHigh =     100.0\r\n\r\n**********/\r\n\r\n\r\nSELECT num_violated_rows, CASE WHEN denominator.num_rows = 0 THEN 0 ELSE 1.0*num_violated_rows/denominator.num_rows END  AS pct_violated_rows,\r\n  denominator.num_rows as num_denominator_rows\r\nFROM\r\n(\r\n\tSELECT COUNT_BIG(*) AS num_violated_rows\r\n\tFROM\r\n\t(\r\n\t\tSELECT m.* \r\n\t\tFROM cdm_ibm_mdcd_v993.dbo.measurement m\r\n\t\t\r\n\t\tWHERE m.measurement_concept_id =  3004248\r\n\t\tAND m.unit_concept_id = 8554\r\n\t\tAND m.value_as_number IS NOT NULL\r\n\t\tAND m.value_as_number >     100.0\r\n\t) violated_rows\r\n) violated_row_count,\r\n( \r\n\tSELECT COUNT_BIG(*) AS num_rows\r\n\tFROM cdm_ibm_mdcd_v993.dbo.measurement m\r\n\t\r\n\tWHERE measurement_concept_id =  3004248\r\n\tAND unit_concept_id = 8554\r\n\tAND value_as_number IS NOT NULL\r\n) denominator\r\n;","CHECK_NAME":"plausibleValueHigh","CHECK_LEVEL":"CONCEPT","CHECK_DESCRIPTION":"For the combination of CONCEPT_ID  3004248 (Sex hormone binding globulin [Moles/volume] in Serum or Plasma) and UNIT_CONCEPT_ID 8554 (percent), the number and percent of records that have a value higher than     100.0.","CDM_TABLE_NAME":"MEASUREMENT","CDM_FIELD_NAME":"MEASUREMENT_CONCEPT_ID","CONCEPT_ID":" 3004248","UNIT_CONCEPT_ID":"8554","SQL_FILE":"concept_plausible_value_high.sql","CATEGORY":"Plausibility","SUBCATEGORY":"Atemporal","CONTEXT":"Verification","checkId":2155,"FAILED":0,"THRESHOLD_VALUE":5,"_row":"19.174"},{"NUM_VIOLATED_ROWS":0,"PCT_VIOLATED_ROWS":0,"NUM_DENOMINATOR_ROWS":0,"EXECUTION_TIME":"0.588999 secs","QUERY_TEXT":"\r\n/*********\r\nCONCEPT LEVEL check:\r\nPLAUSIBLE_VALUE_HIGH - find any MEASUREMENT records that have VALUE_AS_NUMBER with non-null value > plausible high value\r\n\r\nParameters used in this template:\r\ncdmDatabaseSchema = cdm_ibm_mdcd_v993.dbo\r\nconceptId =  3004248\r\nunitConceptId = 8736\r\nplausibleValueHigh =     200.0\r\n\r\n**********/\r\n\r\n\r\nSELECT num_violated_rows, CASE WHEN denominator.num_rows = 0 THEN 0 ELSE 1.0*num_violated_rows/denominator.num_rows END  AS pct_violated_rows,\r\n  denominator.num_rows as num_denominator_rows\r\nFROM\r\n(\r\n\tSELECT COUNT_BIG(*) AS num_violated_rows\r\n\tFROM\r\n\t(\r\n\t\tSELECT m.* \r\n\t\tFROM cdm_ibm_mdcd_v993.dbo.measurement m\r\n\t\t\r\n\t\tWHERE m.measurement_concept_id =  3004248\r\n\t\tAND m.unit_concept_id = 8736\r\n\t\tAND m.value_as_number IS NOT NULL\r\n\t\tAND m.value_as_number >     200.0\r\n\t) violated_rows\r\n) violated_row_count,\r\n( \r\n\tSELECT COUNT_BIG(*) AS num_rows\r\n\tFROM cdm_ibm_mdcd_v993.dbo.measurement m\r\n\t\r\n\tWHERE measurement_concept_id =  3004248\r\n\tAND unit_concept_id = 8736\r\n\tAND value_as_number IS NOT NULL\r\n) denominator\r\n;","CHECK_NAME":"plausibleValueHigh","CHECK_LEVEL":"CONCEPT","CHECK_DESCRIPTION":"For the combination of CONCEPT_ID  3004248 (Sex hormone binding globulin [Moles/volume] in Serum or Plasma) and UNIT_CONCEPT_ID 8736 (nanomole per liter), the number and percent of records that have a value higher than     200.0.","CDM_TABLE_NAME":"MEASUREMENT","CDM_FIELD_NAME":"MEASUREMENT_CONCEPT_ID","CONCEPT_ID":" 3004248","UNIT_CONCEPT_ID":"8736","SQL_FILE":"concept_plausible_value_high.sql","CATEGORY":"Plausibility","SUBCATEGORY":"Atemporal","CONTEXT":"Verification","checkId":2156,"FAILED":0,"THRESHOLD_VALUE":5,"_row":"19.175"},{"NUM_VIOLATED_ROWS":0,"PCT_VIOLATED_ROWS":0,"NUM_DENOMINATOR_ROWS":0,"EXECUTION_TIME":"0.639978 secs","QUERY_TEXT":"\r\n/*********\r\nCONCEPT LEVEL check:\r\nPLAUSIBLE_VALUE_HIGH - find any MEASUREMENT records that have VALUE_AS_NUMBER with non-null value > plausible high value\r\n\r\nParameters used in this template:\r\ncdmDatabaseSchema = cdm_ibm_mdcd_v993.dbo\r\nconceptId =  3004249\r\nunitConceptId = 8876\r\nplausibleValueHigh =     300.0\r\n\r\n**********/\r\n\r\n\r\nSELECT num_violated_rows, CASE WHEN denominator.num_rows = 0 THEN 0 ELSE 1.0*num_violated_rows/denominator.num_rows END  AS pct_violated_rows,\r\n  denominator.num_rows as num_denominator_rows\r\nFROM\r\n(\r\n\tSELECT COUNT_BIG(*) AS num_violated_rows\r\n\tFROM\r\n\t(\r\n\t\tSELECT m.* \r\n\t\tFROM cdm_ibm_mdcd_v993.dbo.measurement m\r\n\t\t\r\n\t\tWHERE m.measurement_concept_id =  3004249\r\n\t\tAND m.unit_concept_id = 8876\r\n\t\tAND m.value_as_number IS NOT NULL\r\n\t\tAND m.value_as_number >     300.0\r\n\t) violated_rows\r\n) violated_row_count,\r\n( \r\n\tSELECT COUNT_BIG(*) AS num_rows\r\n\tFROM cdm_ibm_mdcd_v993.dbo.measurement m\r\n\t\r\n\tWHERE measurement_concept_id =  3004249\r\n\tAND unit_concept_id = 8876\r\n\tAND value_as_number IS NOT NULL\r\n) denominator\r\n;","CHECK_NAME":"plausibleValueHigh","CHECK_LEVEL":"CONCEPT","CHECK_DESCRIPTION":"For the combination of CONCEPT_ID  3004249 (Systolic blood pressure) and UNIT_CONCEPT_ID 8876 (millimeter mercury column), the number and percent of records that have a value higher than     300.0.","CDM_TABLE_NAME":"MEASUREMENT","CDM_FIELD_NAME":"MEASUREMENT_CONCEPT_ID","CONCEPT_ID":" 3004249","UNIT_CONCEPT_ID":"8876","SQL_FILE":"concept_plausible_value_high.sql","CATEGORY":"Plausibility","SUBCATEGORY":"Atemporal","CONTEXT":"Verification","checkId":2157,"FAILED":0,"THRESHOLD_VALUE":5,"_row":"19.176"},{"NUM_VIOLATED_ROWS":0,"PCT_VIOLATED_ROWS":0,"NUM_DENOMINATOR_ROWS":0,"EXECUTION_TIME":"1.505952 secs","QUERY_TEXT":"\r\n/*********\r\nCONCEPT LEVEL check:\r\nPLAUSIBLE_VALUE_HIGH - find any MEASUREMENT records that have VALUE_AS_NUMBER with non-null value > plausible high value\r\n\r\nParameters used in this template:\r\ncdmDatabaseSchema = cdm_ibm_mdcd_v993.dbo\r\nconceptId =  3004295\r\nunitConceptId = 8840\r\nplausibleValueHigh =    1000.0\r\n\r\n**********/\r\n\r\n\r\nSELECT num_violated_rows, CASE WHEN denominator.num_rows = 0 THEN 0 ELSE 1.0*num_violated_rows/denominator.num_rows END  AS pct_violated_rows,\r\n  denominator.num_rows as num_denominator_rows\r\nFROM\r\n(\r\n\tSELECT COUNT_BIG(*) AS num_violated_rows\r\n\tFROM\r\n\t(\r\n\t\tSELECT m.* \r\n\t\tFROM cdm_ibm_mdcd_v993.dbo.measurement m\r\n\t\t\r\n\t\tWHERE m.measurement_concept_id =  3004295\r\n\t\tAND m.unit_concept_id = 8840\r\n\t\tAND m.value_as_number IS NOT NULL\r\n\t\tAND m.value_as_number >    1000.0\r\n\t) violated_rows\r\n) violated_row_count,\r\n( \r\n\tSELECT COUNT_BIG(*) AS num_rows\r\n\tFROM cdm_ibm_mdcd_v993.dbo.measurement m\r\n\t\r\n\tWHERE measurement_concept_id =  3004295\r\n\tAND unit_concept_id = 8840\r\n\tAND value_as_number IS NOT NULL\r\n) denominator\r\n;","CHECK_NAME":"plausibleValueHigh","CHECK_LEVEL":"CONCEPT","CHECK_DESCRIPTION":"For the combination of CONCEPT_ID  3004295 (Urea nitrogen [Mass/volume] in Blood) and UNIT_CONCEPT_ID 8840 (milligram per deciliter), the number and percent of records that have a value higher than    1000.0.","CDM_TABLE_NAME":"MEASUREMENT","CDM_FIELD_NAME":"MEASUREMENT_CONCEPT_ID","CONCEPT_ID":" 3004295","UNIT_CONCEPT_ID":"8840","SQL_FILE":"concept_plausible_value_high.sql","CATEGORY":"Plausibility","SUBCATEGORY":"Atemporal","CONTEXT":"Verification","checkId":2158,"FAILED":0,"THRESHOLD_VALUE":5,"_row":"19.177"},{"NUM_VIOLATED_ROWS":0,"PCT_VIOLATED_ROWS":0,"NUM_DENOMINATOR_ROWS":0,"EXECUTION_TIME":"0.619989 secs","QUERY_TEXT":"\r\n/*********\r\nCONCEPT LEVEL check:\r\nPLAUSIBLE_VALUE_HIGH - find any MEASUREMENT records that have VALUE_AS_NUMBER with non-null value > plausible high value\r\n\r\nParameters used in this template:\r\ncdmDatabaseSchema = cdm_ibm_mdcd_v993.dbo\r\nconceptId =  3004327\r\nunitConceptId = 8554\r\nplausibleValueHigh =     100.0\r\n\r\n**********/\r\n\r\n\r\nSELECT num_violated_rows, CASE WHEN denominator.num_rows = 0 THEN 0 ELSE 1.0*num_violated_rows/denominator.num_rows END  AS pct_violated_rows,\r\n  denominator.num_rows as num_denominator_rows\r\nFROM\r\n(\r\n\tSELECT COUNT_BIG(*) AS num_violated_rows\r\n\tFROM\r\n\t(\r\n\t\tSELECT m.* \r\n\t\tFROM cdm_ibm_mdcd_v993.dbo.measurement m\r\n\t\t\r\n\t\tWHERE m.measurement_concept_id =  3004327\r\n\t\tAND m.unit_concept_id = 8554\r\n\t\tAND m.value_as_number IS NOT NULL\r\n\t\tAND m.value_as_number >     100.0\r\n\t) violated_rows\r\n) violated_row_count,\r\n( \r\n\tSELECT COUNT_BIG(*) AS num_rows\r\n\tFROM cdm_ibm_mdcd_v993.dbo.measurement m\r\n\t\r\n\tWHERE measurement_concept_id =  3004327\r\n\tAND unit_concept_id = 8554\r\n\tAND value_as_number IS NOT NULL\r\n) denominator\r\n;","CHECK_NAME":"plausibleValueHigh","CHECK_LEVEL":"CONCEPT","CHECK_DESCRIPTION":"For the combination of CONCEPT_ID  3004327 (Lymphocytes [#/volume] in Blood by Automated count) and UNIT_CONCEPT_ID 8554 (percent), the number and percent of records that have a value higher than     100.0.","CDM_TABLE_NAME":"MEASUREMENT","CDM_FIELD_NAME":"MEASUREMENT_CONCEPT_ID","CONCEPT_ID":" 3004327","UNIT_CONCEPT_ID":"8554","SQL_FILE":"concept_plausible_value_high.sql","CATEGORY":"Plausibility","SUBCATEGORY":"Atemporal","CONTEXT":"Verification","checkId":2159,"FAILED":0,"THRESHOLD_VALUE":5,"_row":"19.178"},{"NUM_VIOLATED_ROWS":0,"PCT_VIOLATED_ROWS":0,"NUM_DENOMINATOR_ROWS":0,"EXECUTION_TIME":"0.632976 secs","QUERY_TEXT":"\r\n/*********\r\nCONCEPT LEVEL check:\r\nPLAUSIBLE_VALUE_HIGH - find any MEASUREMENT records that have VALUE_AS_NUMBER with non-null value > plausible high value\r\n\r\nParameters used in this template:\r\ncdmDatabaseSchema = cdm_ibm_mdcd_v993.dbo\r\nconceptId =  3004327\r\nunitConceptId = 8647\r\nplausibleValueHigh =   10000.0\r\n\r\n**********/\r\n\r\n\r\nSELECT num_violated_rows, CASE WHEN denominator.num_rows = 0 THEN 0 ELSE 1.0*num_violated_rows/denominator.num_rows END  AS pct_violated_rows,\r\n  denominator.num_rows as num_denominator_rows\r\nFROM\r\n(\r\n\tSELECT COUNT_BIG(*) AS num_violated_rows\r\n\tFROM\r\n\t(\r\n\t\tSELECT m.* \r\n\t\tFROM cdm_ibm_mdcd_v993.dbo.measurement m\r\n\t\t\r\n\t\tWHERE m.measurement_concept_id =  3004327\r\n\t\tAND m.unit_concept_id = 8647\r\n\t\tAND m.value_as_number IS NOT NULL\r\n\t\tAND m.value_as_number >   10000.0\r\n\t) violated_rows\r\n) violated_row_count,\r\n( \r\n\tSELECT COUNT_BIG(*) AS num_rows\r\n\tFROM cdm_ibm_mdcd_v993.dbo.measurement m\r\n\t\r\n\tWHERE measurement_concept_id =  3004327\r\n\tAND unit_concept_id = 8647\r\n\tAND value_as_number IS NOT NULL\r\n) denominator\r\n;","CHECK_NAME":"plausibleValueHigh","CHECK_LEVEL":"CONCEPT","CHECK_DESCRIPTION":"For the combination of CONCEPT_ID  3004327 (Lymphocytes [#/volume] in Blood by Automated count) and UNIT_CONCEPT_ID 8647 (per microliter), the number and percent of records that have a value higher than   10000.0.","CDM_TABLE_NAME":"MEASUREMENT","CDM_FIELD_NAME":"MEASUREMENT_CONCEPT_ID","CONCEPT_ID":" 3004327","UNIT_CONCEPT_ID":"8647","SQL_FILE":"concept_plausible_value_high.sql","CATEGORY":"Plausibility","SUBCATEGORY":"Atemporal","CONTEXT":"Verification","checkId":2160,"FAILED":0,"THRESHOLD_VALUE":5,"_row":"19.179"},{"NUM_VIOLATED_ROWS":0,"PCT_VIOLATED_ROWS":0,"NUM_DENOMINATOR_ROWS":0,"EXECUTION_TIME":"5.889844 secs","QUERY_TEXT":"\r\n/*********\r\nCONCEPT LEVEL check:\r\nPLAUSIBLE_VALUE_HIGH - find any MEASUREMENT records that have VALUE_AS_NUMBER with non-null value > plausible high value\r\n\r\nParameters used in this template:\r\ncdmDatabaseSchema = cdm_ibm_mdcd_v993.dbo\r\nconceptId =  3004327\r\nunitConceptId = 8816\r\nplausibleValueHigh =    1000.0\r\n\r\n**********/\r\n\r\n\r\nSELECT num_violated_rows, CASE WHEN denominator.num_rows = 0 THEN 0 ELSE 1.0*num_violated_rows/denominator.num_rows END  AS pct_violated_rows,\r\n  denominator.num_rows as num_denominator_rows\r\nFROM\r\n(\r\n\tSELECT COUNT_BIG(*) AS num_violated_rows\r\n\tFROM\r\n\t(\r\n\t\tSELECT m.* \r\n\t\tFROM cdm_ibm_mdcd_v993.dbo.measurement m\r\n\t\t\r\n\t\tWHERE m.measurement_concept_id =  3004327\r\n\t\tAND m.unit_concept_id = 8816\r\n\t\tAND m.value_as_number IS NOT NULL\r\n\t\tAND m.value_as_number >    1000.0\r\n\t) violated_rows\r\n) violated_row_count,\r\n( \r\n\tSELECT COUNT_BIG(*) AS num_rows\r\n\tFROM cdm_ibm_mdcd_v993.dbo.measurement m\r\n\t\r\n\tWHERE measurement_concept_id =  3004327\r\n\tAND unit_concept_id = 8816\r\n\tAND value_as_number IS NOT NULL\r\n) denominator\r\n;","CHECK_NAME":"plausibleValueHigh","CHECK_LEVEL":"CONCEPT","CHECK_DESCRIPTION":"For the combination of CONCEPT_ID  3004327 (Lymphocytes [#/volume] in Blood by Automated count) and UNIT_CONCEPT_ID 8816 (million per milliliter), the number and percent of records that have a value higher than    1000.0.","CDM_TABLE_NAME":"MEASUREMENT","CDM_FIELD_NAME":"MEASUREMENT_CONCEPT_ID","CONCEPT_ID":" 3004327","UNIT_CONCEPT_ID":"8816","SQL_FILE":"concept_plausible_value_high.sql","CATEGORY":"Plausibility","SUBCATEGORY":"Atemporal","CONTEXT":"Verification","checkId":2161,"FAILED":0,"THRESHOLD_VALUE":5,"_row":"19.180"},{"NUM_VIOLATED_ROWS":0,"PCT_VIOLATED_ROWS":0,"NUM_DENOMINATOR_ROWS":0,"EXECUTION_TIME":"0.976973 secs","QUERY_TEXT":"\r\n/*********\r\nCONCEPT LEVEL check:\r\nPLAUSIBLE_VALUE_HIGH - find any MEASUREMENT records that have VALUE_AS_NUMBER with non-null value > plausible high value\r\n\r\nParameters used in this template:\r\ncdmDatabaseSchema = cdm_ibm_mdcd_v993.dbo\r\nconceptId =  3004327\r\nunitConceptId = 8848\r\nplausibleValueHigh =      50.0\r\n\r\n**********/\r\n\r\n\r\nSELECT num_violated_rows, CASE WHEN denominator.num_rows = 0 THEN 0 ELSE 1.0*num_violated_rows/denominator.num_rows END  AS pct_violated_rows,\r\n  denominator.num_rows as num_denominator_rows\r\nFROM\r\n(\r\n\tSELECT COUNT_BIG(*) AS num_violated_rows\r\n\tFROM\r\n\t(\r\n\t\tSELECT m.* \r\n\t\tFROM cdm_ibm_mdcd_v993.dbo.measurement m\r\n\t\t\r\n\t\tWHERE m.measurement_concept_id =  3004327\r\n\t\tAND m.unit_concept_id = 8848\r\n\t\tAND m.value_as_number IS NOT NULL\r\n\t\tAND m.value_as_number >      50.0\r\n\t) violated_rows\r\n) violated_row_count,\r\n( \r\n\tSELECT COUNT_BIG(*) AS num_rows\r\n\tFROM cdm_ibm_mdcd_v993.dbo.measurement m\r\n\t\r\n\tWHERE measurement_concept_id =  3004327\r\n\tAND unit_concept_id = 8848\r\n\tAND value_as_number IS NOT NULL\r\n) denominator\r\n;","CHECK_NAME":"plausibleValueHigh","CHECK_LEVEL":"CONCEPT","CHECK_DESCRIPTION":"For the combination of CONCEPT_ID  3004327 (Lymphocytes [#/volume] in Blood by Automated count) and UNIT_CONCEPT_ID 8848 (thousand per microliter), the number and percent of records that have a value higher than      50.0.","CDM_TABLE_NAME":"MEASUREMENT","CDM_FIELD_NAME":"MEASUREMENT_CONCEPT_ID","CONCEPT_ID":" 3004327","UNIT_CONCEPT_ID":"8848","SQL_FILE":"concept_plausible_value_high.sql","CATEGORY":"Plausibility","SUBCATEGORY":"Atemporal","CONTEXT":"Verification","checkId":2162,"FAILED":0,"THRESHOLD_VALUE":5,"_row":"19.181"},{"NUM_VIOLATED_ROWS":0,"PCT_VIOLATED_ROWS":0,"NUM_DENOMINATOR_ROWS":0,"EXECUTION_TIME":"0.550991 secs","QUERY_TEXT":"\r\n/*********\r\nCONCEPT LEVEL check:\r\nPLAUSIBLE_VALUE_HIGH - find any MEASUREMENT records that have VALUE_AS_NUMBER with non-null value > plausible high value\r\n\r\nParameters used in this template:\r\ncdmDatabaseSchema = cdm_ibm_mdcd_v993.dbo\r\nconceptId =  3004327\r\nunitConceptId = 8961\r\nplausibleValueHigh =       4.0\r\n\r\n**********/\r\n\r\n\r\nSELECT num_violated_rows, CASE WHEN denominator.num_rows = 0 THEN 0 ELSE 1.0*num_violated_rows/denominator.num_rows END  AS pct_violated_rows,\r\n  denominator.num_rows as num_denominator_rows\r\nFROM\r\n(\r\n\tSELECT COUNT_BIG(*) AS num_violated_rows\r\n\tFROM\r\n\t(\r\n\t\tSELECT m.* \r\n\t\tFROM cdm_ibm_mdcd_v993.dbo.measurement m\r\n\t\t\r\n\t\tWHERE m.measurement_concept_id =  3004327\r\n\t\tAND m.unit_concept_id = 8961\r\n\t\tAND m.value_as_number IS NOT NULL\r\n\t\tAND m.value_as_number >       4.0\r\n\t) violated_rows\r\n) violated_row_count,\r\n( \r\n\tSELECT COUNT_BIG(*) AS num_rows\r\n\tFROM cdm_ibm_mdcd_v993.dbo.measurement m\r\n\t\r\n\tWHERE measurement_concept_id =  3004327\r\n\tAND unit_concept_id = 8961\r\n\tAND value_as_number IS NOT NULL\r\n) denominator\r\n;","CHECK_NAME":"plausibleValueHigh","CHECK_LEVEL":"CONCEPT","CHECK_DESCRIPTION":"For the combination of CONCEPT_ID  3004327 (Lymphocytes [#/volume] in Blood by Automated count) and UNIT_CONCEPT_ID 8961 (thousand per cubic millimeter), the number and percent of records that have a value higher than       4.0.","CDM_TABLE_NAME":"MEASUREMENT","CDM_FIELD_NAME":"MEASUREMENT_CONCEPT_ID","CONCEPT_ID":" 3004327","UNIT_CONCEPT_ID":"8961","SQL_FILE":"concept_plausible_value_high.sql","CATEGORY":"Plausibility","SUBCATEGORY":"Atemporal","CONTEXT":"Verification","checkId":2163,"FAILED":0,"THRESHOLD_VALUE":5,"_row":"19.182"},{"NUM_VIOLATED_ROWS":0,"PCT_VIOLATED_ROWS":0,"NUM_DENOMINATOR_ROWS":0,"EXECUTION_TIME":"1.070972 secs","QUERY_TEXT":"\r\n/*********\r\nCONCEPT LEVEL check:\r\nPLAUSIBLE_VALUE_HIGH - find any MEASUREMENT records that have VALUE_AS_NUMBER with non-null value > plausible high value\r\n\r\nParameters used in this template:\r\ncdmDatabaseSchema = cdm_ibm_mdcd_v993.dbo\r\nconceptId =  3004327\r\nunitConceptId = 9436\r\nplausibleValueHigh =       1.0\r\n\r\n**********/\r\n\r\n\r\nSELECT num_violated_rows, CASE WHEN denominator.num_rows = 0 THEN 0 ELSE 1.0*num_violated_rows/denominator.num_rows END  AS pct_violated_rows,\r\n  denominator.num_rows as num_denominator_rows\r\nFROM\r\n(\r\n\tSELECT COUNT_BIG(*) AS num_violated_rows\r\n\tFROM\r\n\t(\r\n\t\tSELECT m.* \r\n\t\tFROM cdm_ibm_mdcd_v993.dbo.measurement m\r\n\t\t\r\n\t\tWHERE m.measurement_concept_id =  3004327\r\n\t\tAND m.unit_concept_id = 9436\r\n\t\tAND m.value_as_number IS NOT NULL\r\n\t\tAND m.value_as_number >       1.0\r\n\t) violated_rows\r\n) violated_row_count,\r\n( \r\n\tSELECT COUNT_BIG(*) AS num_rows\r\n\tFROM cdm_ibm_mdcd_v993.dbo.measurement m\r\n\t\r\n\tWHERE measurement_concept_id =  3004327\r\n\tAND unit_concept_id = 9436\r\n\tAND value_as_number IS NOT NULL\r\n) denominator\r\n;","CHECK_NAME":"plausibleValueHigh","CHECK_LEVEL":"CONCEPT","CHECK_DESCRIPTION":"For the combination of CONCEPT_ID  3004327 (Lymphocytes [#/volume] in Blood by Automated count) and UNIT_CONCEPT_ID 9436 (thousand per milliliter), the number and percent of records that have a value higher than       1.0.","CDM_TABLE_NAME":"MEASUREMENT","CDM_FIELD_NAME":"MEASUREMENT_CONCEPT_ID","CONCEPT_ID":" 3004327","UNIT_CONCEPT_ID":"9436","SQL_FILE":"concept_plausible_value_high.sql","CATEGORY":"Plausibility","SUBCATEGORY":"Atemporal","CONTEXT":"Verification","checkId":2164,"FAILED":0,"THRESHOLD_VALUE":5,"_row":"19.183"},{"NUM_VIOLATED_ROWS":0,"PCT_VIOLATED_ROWS":0,"NUM_DENOMINATOR_ROWS":0,"EXECUTION_TIME":"5.020864 secs","QUERY_TEXT":"\r\n/*********\r\nCONCEPT LEVEL check:\r\nPLAUSIBLE_VALUE_HIGH - find any MEASUREMENT records that have VALUE_AS_NUMBER with non-null value > plausible high value\r\n\r\nParameters used in this template:\r\ncdmDatabaseSchema = cdm_ibm_mdcd_v993.dbo\r\nconceptId =  3004410\r\nunitConceptId = 8554\r\nplausibleValueHigh =      15.0\r\n\r\n**********/\r\n\r\n\r\nSELECT num_violated_rows, CASE WHEN denominator.num_rows = 0 THEN 0 ELSE 1.0*num_violated_rows/denominator.num_rows END  AS pct_violated_rows,\r\n  denominator.num_rows as num_denominator_rows\r\nFROM\r\n(\r\n\tSELECT COUNT_BIG(*) AS num_violated_rows\r\n\tFROM\r\n\t(\r\n\t\tSELECT m.* \r\n\t\tFROM cdm_ibm_mdcd_v993.dbo.measurement m\r\n\t\t\r\n\t\tWHERE m.measurement_concept_id =  3004410\r\n\t\tAND m.unit_concept_id = 8554\r\n\t\tAND m.value_as_number IS NOT NULL\r\n\t\tAND m.value_as_number >      15.0\r\n\t) violated_rows\r\n) violated_row_count,\r\n( \r\n\tSELECT COUNT_BIG(*) AS num_rows\r\n\tFROM cdm_ibm_mdcd_v993.dbo.measurement m\r\n\t\r\n\tWHERE measurement_concept_id =  3004410\r\n\tAND unit_concept_id = 8554\r\n\tAND value_as_number IS NOT NULL\r\n) denominator\r\n;","CHECK_NAME":"plausibleValueHigh","CHECK_LEVEL":"CONCEPT","CHECK_DESCRIPTION":"For the combination of CONCEPT_ID  3004410 (Hemoglobin A1c/Hemoglobin.total in Blood) and UNIT_CONCEPT_ID 8554 (percent), the number and percent of records that have a value higher than      15.0.","CDM_TABLE_NAME":"MEASUREMENT","CDM_FIELD_NAME":"MEASUREMENT_CONCEPT_ID","CONCEPT_ID":" 3004410","UNIT_CONCEPT_ID":"8554","SQL_FILE":"concept_plausible_value_high.sql","CATEGORY":"Plausibility","SUBCATEGORY":"Atemporal","CONTEXT":"Verification","checkId":2165,"FAILED":0,"THRESHOLD_VALUE":5,"_row":"19.184"},{"NUM_VIOLATED_ROWS":0,"PCT_VIOLATED_ROWS":0,"NUM_DENOMINATOR_ROWS":0,"EXECUTION_TIME":"0.999972 secs","QUERY_TEXT":"\r\n/*********\r\nCONCEPT LEVEL check:\r\nPLAUSIBLE_VALUE_HIGH - find any MEASUREMENT records that have VALUE_AS_NUMBER with non-null value > plausible high value\r\n\r\nParameters used in this template:\r\ncdmDatabaseSchema = cdm_ibm_mdcd_v993.dbo\r\nconceptId =  3004410\r\nunitConceptId = 9579\r\nplausibleValueHigh =    1000.0\r\n\r\n**********/\r\n\r\n\r\nSELECT num_violated_rows, CASE WHEN denominator.num_rows = 0 THEN 0 ELSE 1.0*num_violated_rows/denominator.num_rows END  AS pct_violated_rows,\r\n  denominator.num_rows as num_denominator_rows\r\nFROM\r\n(\r\n\tSELECT COUNT_BIG(*) AS num_violated_rows\r\n\tFROM\r\n\t(\r\n\t\tSELECT m.* \r\n\t\tFROM cdm_ibm_mdcd_v993.dbo.measurement m\r\n\t\t\r\n\t\tWHERE m.measurement_concept_id =  3004410\r\n\t\tAND m.unit_concept_id = 9579\r\n\t\tAND m.value_as_number IS NOT NULL\r\n\t\tAND m.value_as_number >    1000.0\r\n\t) violated_rows\r\n) violated_row_count,\r\n( \r\n\tSELECT COUNT_BIG(*) AS num_rows\r\n\tFROM cdm_ibm_mdcd_v993.dbo.measurement m\r\n\t\r\n\tWHERE measurement_concept_id =  3004410\r\n\tAND unit_concept_id = 9579\r\n\tAND value_as_number IS NOT NULL\r\n) denominator\r\n;","CHECK_NAME":"plausibleValueHigh","CHECK_LEVEL":"CONCEPT","CHECK_DESCRIPTION":"For the combination of CONCEPT_ID  3004410 (Hemoglobin A1c/Hemoglobin.total in Blood) and UNIT_CONCEPT_ID 9579 (millimole per mole), the number and percent of records that have a value higher than    1000.0.","CDM_TABLE_NAME":"MEASUREMENT","CDM_FIELD_NAME":"MEASUREMENT_CONCEPT_ID","CONCEPT_ID":" 3004410","UNIT_CONCEPT_ID":"9579","SQL_FILE":"concept_plausible_value_high.sql","CATEGORY":"Plausibility","SUBCATEGORY":"Atemporal","CONTEXT":"Verification","checkId":2166,"FAILED":0,"THRESHOLD_VALUE":5,"_row":"19.185"},{"NUM_VIOLATED_ROWS":0,"PCT_VIOLATED_ROWS":0,"NUM_DENOMINATOR_ROWS":0,"EXECUTION_TIME":"0.559990 secs","QUERY_TEXT":"\r\n/*********\r\nCONCEPT LEVEL check:\r\nPLAUSIBLE_VALUE_HIGH - find any MEASUREMENT records that have VALUE_AS_NUMBER with non-null value > plausible high value\r\n\r\nParameters used in this template:\r\ncdmDatabaseSchema = cdm_ibm_mdcd_v993.dbo\r\nconceptId =  3004722\r\nunitConceptId = 8842\r\nplausibleValueHigh =    1000.0\r\n\r\n**********/\r\n\r\n\r\nSELECT num_violated_rows, CASE WHEN denominator.num_rows = 0 THEN 0 ELSE 1.0*num_violated_rows/denominator.num_rows END  AS pct_violated_rows,\r\n  denominator.num_rows as num_denominator_rows\r\nFROM\r\n(\r\n\tSELECT COUNT_BIG(*) AS num_violated_rows\r\n\tFROM\r\n\t(\r\n\t\tSELECT m.* \r\n\t\tFROM cdm_ibm_mdcd_v993.dbo.measurement m\r\n\t\t\r\n\t\tWHERE m.measurement_concept_id =  3004722\r\n\t\tAND m.unit_concept_id = 8842\r\n\t\tAND m.value_as_number IS NOT NULL\r\n\t\tAND m.value_as_number >    1000.0\r\n\t) violated_rows\r\n) violated_row_count,\r\n( \r\n\tSELECT COUNT_BIG(*) AS num_rows\r\n\tFROM cdm_ibm_mdcd_v993.dbo.measurement m\r\n\t\r\n\tWHERE measurement_concept_id =  3004722\r\n\tAND unit_concept_id = 8842\r\n\tAND value_as_number IS NOT NULL\r\n) denominator\r\n;","CHECK_NAME":"plausibleValueHigh","CHECK_LEVEL":"CONCEPT","CHECK_DESCRIPTION":"For the combination of CONCEPT_ID  3004722 (Prolactin [Mass/volume] in Serum or Plasma) and UNIT_CONCEPT_ID 8842 (nanogram per milliliter), the number and percent of records that have a value higher than    1000.0.","CDM_TABLE_NAME":"MEASUREMENT","CDM_FIELD_NAME":"MEASUREMENT_CONCEPT_ID","CONCEPT_ID":" 3004722","UNIT_CONCEPT_ID":"8842","SQL_FILE":"concept_plausible_value_high.sql","CATEGORY":"Plausibility","SUBCATEGORY":"Atemporal","CONTEXT":"Verification","checkId":2167,"FAILED":0,"THRESHOLD_VALUE":5,"_row":"19.186"},{"NUM_VIOLATED_ROWS":0,"PCT_VIOLATED_ROWS":0,"NUM_DENOMINATOR_ROWS":0,"EXECUTION_TIME":"0.580976 secs","QUERY_TEXT":"\r\n/*********\r\nCONCEPT LEVEL check:\r\nPLAUSIBLE_VALUE_HIGH - find any MEASUREMENT records that have VALUE_AS_NUMBER with non-null value > plausible high value\r\n\r\nParameters used in this template:\r\ncdmDatabaseSchema = cdm_ibm_mdcd_v993.dbo\r\nconceptId =  3004789\r\nunitConceptId = 8554\r\nplausibleValueHigh =     100.0\r\n\r\n**********/\r\n\r\n\r\nSELECT num_violated_rows, CASE WHEN denominator.num_rows = 0 THEN 0 ELSE 1.0*num_violated_rows/denominator.num_rows END  AS pct_violated_rows,\r\n  denominator.num_rows as num_denominator_rows\r\nFROM\r\n(\r\n\tSELECT COUNT_BIG(*) AS num_violated_rows\r\n\tFROM\r\n\t(\r\n\t\tSELECT m.* \r\n\t\tFROM cdm_ibm_mdcd_v993.dbo.measurement m\r\n\t\t\r\n\t\tWHERE m.measurement_concept_id =  3004789\r\n\t\tAND m.unit_concept_id = 8554\r\n\t\tAND m.value_as_number IS NOT NULL\r\n\t\tAND m.value_as_number >     100.0\r\n\t) violated_rows\r\n) violated_row_count,\r\n( \r\n\tSELECT COUNT_BIG(*) AS num_rows\r\n\tFROM cdm_ibm_mdcd_v993.dbo.measurement m\r\n\t\r\n\tWHERE measurement_concept_id =  3004789\r\n\tAND unit_concept_id = 8554\r\n\tAND value_as_number IS NOT NULL\r\n) denominator\r\n;","CHECK_NAME":"plausibleValueHigh","CHECK_LEVEL":"CONCEPT","CHECK_DESCRIPTION":"For the combination of CONCEPT_ID  3004789 (Transferrin [Mass/volume] in Serum or Plasma) and UNIT_CONCEPT_ID 8554 (percent), the number and percent of records that have a value higher than     100.0.","CDM_TABLE_NAME":"MEASUREMENT","CDM_FIELD_NAME":"MEASUREMENT_CONCEPT_ID","CONCEPT_ID":" 3004789","UNIT_CONCEPT_ID":"8554","SQL_FILE":"concept_plausible_value_high.sql","CATEGORY":"Plausibility","SUBCATEGORY":"Atemporal","CONTEXT":"Verification","checkId":2168,"FAILED":0,"THRESHOLD_VALUE":5,"_row":"19.187"},{"NUM_VIOLATED_ROWS":0,"PCT_VIOLATED_ROWS":0,"NUM_DENOMINATOR_ROWS":0,"EXECUTION_TIME":"0.578991 secs","QUERY_TEXT":"\r\n/*********\r\nCONCEPT LEVEL check:\r\nPLAUSIBLE_VALUE_HIGH - find any MEASUREMENT records that have VALUE_AS_NUMBER with non-null value > plausible high value\r\n\r\nParameters used in this template:\r\ncdmDatabaseSchema = cdm_ibm_mdcd_v993.dbo\r\nconceptId =  3004789\r\nunitConceptId = 8636\r\nplausibleValueHigh =      10.0\r\n\r\n**********/\r\n\r\n\r\nSELECT num_violated_rows, CASE WHEN denominator.num_rows = 0 THEN 0 ELSE 1.0*num_violated_rows/denominator.num_rows END  AS pct_violated_rows,\r\n  denominator.num_rows as num_denominator_rows\r\nFROM\r\n(\r\n\tSELECT COUNT_BIG(*) AS num_violated_rows\r\n\tFROM\r\n\t(\r\n\t\tSELECT m.* \r\n\t\tFROM cdm_ibm_mdcd_v993.dbo.measurement m\r\n\t\t\r\n\t\tWHERE m.measurement_concept_id =  3004789\r\n\t\tAND m.unit_concept_id = 8636\r\n\t\tAND m.value_as_number IS NOT NULL\r\n\t\tAND m.value_as_number >      10.0\r\n\t) violated_rows\r\n) violated_row_count,\r\n( \r\n\tSELECT COUNT_BIG(*) AS num_rows\r\n\tFROM cdm_ibm_mdcd_v993.dbo.measurement m\r\n\t\r\n\tWHERE measurement_concept_id =  3004789\r\n\tAND unit_concept_id = 8636\r\n\tAND value_as_number IS NOT NULL\r\n) denominator\r\n;","CHECK_NAME":"plausibleValueHigh","CHECK_LEVEL":"CONCEPT","CHECK_DESCRIPTION":"For the combination of CONCEPT_ID  3004789 (Transferrin [Mass/volume] in Serum or Plasma) and UNIT_CONCEPT_ID 8636 (gram per liter), the number and percent of records that have a value higher than      10.0.","CDM_TABLE_NAME":"MEASUREMENT","CDM_FIELD_NAME":"MEASUREMENT_CONCEPT_ID","CONCEPT_ID":" 3004789","UNIT_CONCEPT_ID":"8636","SQL_FILE":"concept_plausible_value_high.sql","CATEGORY":"Plausibility","SUBCATEGORY":"Atemporal","CONTEXT":"Verification","checkId":2169,"FAILED":0,"THRESHOLD_VALUE":5,"_row":"19.188"},{"NUM_VIOLATED_ROWS":0,"PCT_VIOLATED_ROWS":0,"NUM_DENOMINATOR_ROWS":0,"EXECUTION_TIME":"5.617840 secs","QUERY_TEXT":"\r\n/*********\r\nCONCEPT LEVEL check:\r\nPLAUSIBLE_VALUE_HIGH - find any MEASUREMENT records that have VALUE_AS_NUMBER with non-null value > plausible high value\r\n\r\nParameters used in this template:\r\ncdmDatabaseSchema = cdm_ibm_mdcd_v993.dbo\r\nconceptId =  3004789\r\nunitConceptId = 8749\r\nplausibleValueHigh =     100.0\r\n\r\n**********/\r\n\r\n\r\nSELECT num_violated_rows, CASE WHEN denominator.num_rows = 0 THEN 0 ELSE 1.0*num_violated_rows/denominator.num_rows END  AS pct_violated_rows,\r\n  denominator.num_rows as num_denominator_rows\r\nFROM\r\n(\r\n\tSELECT COUNT_BIG(*) AS num_violated_rows\r\n\tFROM\r\n\t(\r\n\t\tSELECT m.* \r\n\t\tFROM cdm_ibm_mdcd_v993.dbo.measurement m\r\n\t\t\r\n\t\tWHERE m.measurement_concept_id =  3004789\r\n\t\tAND m.unit_concept_id = 8749\r\n\t\tAND m.value_as_number IS NOT NULL\r\n\t\tAND m.value_as_number >     100.0\r\n\t) violated_rows\r\n) violated_row_count,\r\n( \r\n\tSELECT COUNT_BIG(*) AS num_rows\r\n\tFROM cdm_ibm_mdcd_v993.dbo.measurement m\r\n\t\r\n\tWHERE measurement_concept_id =  3004789\r\n\tAND unit_concept_id = 8749\r\n\tAND value_as_number IS NOT NULL\r\n) denominator\r\n;","CHECK_NAME":"plausibleValueHigh","CHECK_LEVEL":"CONCEPT","CHECK_DESCRIPTION":"For the combination of CONCEPT_ID  3004789 (Transferrin [Mass/volume] in Serum or Plasma) and UNIT_CONCEPT_ID 8749 (micromole per liter), the number and percent of records that have a value higher than     100.0.","CDM_TABLE_NAME":"MEASUREMENT","CDM_FIELD_NAME":"MEASUREMENT_CONCEPT_ID","CONCEPT_ID":" 3004789","UNIT_CONCEPT_ID":"8749","SQL_FILE":"concept_plausible_value_high.sql","CATEGORY":"Plausibility","SUBCATEGORY":"Atemporal","CONTEXT":"Verification","checkId":2170,"FAILED":0,"THRESHOLD_VALUE":5,"_row":"19.189"},{"NUM_VIOLATED_ROWS":0,"PCT_VIOLATED_ROWS":0,"NUM_DENOMINATOR_ROWS":0,"EXECUTION_TIME":"0.550995 secs","QUERY_TEXT":"\r\n/*********\r\nCONCEPT LEVEL check:\r\nPLAUSIBLE_VALUE_HIGH - find any MEASUREMENT records that have VALUE_AS_NUMBER with non-null value > plausible high value\r\n\r\nParameters used in this template:\r\ncdmDatabaseSchema = cdm_ibm_mdcd_v993.dbo\r\nconceptId =  3004789\r\nunitConceptId = 8840\r\nplausibleValueHigh =    1000.0\r\n\r\n**********/\r\n\r\n\r\nSELECT num_violated_rows, CASE WHEN denominator.num_rows = 0 THEN 0 ELSE 1.0*num_violated_rows/denominator.num_rows END  AS pct_violated_rows,\r\n  denominator.num_rows as num_denominator_rows\r\nFROM\r\n(\r\n\tSELECT COUNT_BIG(*) AS num_violated_rows\r\n\tFROM\r\n\t(\r\n\t\tSELECT m.* \r\n\t\tFROM cdm_ibm_mdcd_v993.dbo.measurement m\r\n\t\t\r\n\t\tWHERE m.measurement_concept_id =  3004789\r\n\t\tAND m.unit_concept_id = 8840\r\n\t\tAND m.value_as_number IS NOT NULL\r\n\t\tAND m.value_as_number >    1000.0\r\n\t) violated_rows\r\n) violated_row_count,\r\n( \r\n\tSELECT COUNT_BIG(*) AS num_rows\r\n\tFROM cdm_ibm_mdcd_v993.dbo.measurement m\r\n\t\r\n\tWHERE measurement_concept_id =  3004789\r\n\tAND unit_concept_id = 8840\r\n\tAND value_as_number IS NOT NULL\r\n) denominator\r\n;","CHECK_NAME":"plausibleValueHigh","CHECK_LEVEL":"CONCEPT","CHECK_DESCRIPTION":"For the combination of CONCEPT_ID  3004789 (Transferrin [Mass/volume] in Serum or Plasma) and UNIT_CONCEPT_ID 8840 (milligram per deciliter), the number and percent of records that have a value higher than    1000.0.","CDM_TABLE_NAME":"MEASUREMENT","CDM_FIELD_NAME":"MEASUREMENT_CONCEPT_ID","CONCEPT_ID":" 3004789","UNIT_CONCEPT_ID":"8840","SQL_FILE":"concept_plausible_value_high.sql","CATEGORY":"Plausibility","SUBCATEGORY":"Atemporal","CONTEXT":"Verification","checkId":2171,"FAILED":0,"THRESHOLD_VALUE":5,"_row":"19.190"},{"NUM_VIOLATED_ROWS":0,"PCT_VIOLATED_ROWS":0,"NUM_DENOMINATOR_ROWS":0,"EXECUTION_TIME":"1.461963 secs","QUERY_TEXT":"\r\n/*********\r\nCONCEPT LEVEL check:\r\nPLAUSIBLE_VALUE_HIGH - find any MEASUREMENT records that have VALUE_AS_NUMBER with non-null value > plausible high value\r\n\r\nParameters used in this template:\r\ncdmDatabaseSchema = cdm_ibm_mdcd_v993.dbo\r\nconceptId =  3004905\r\nunitConceptId = 8645\r\nplausibleValueHigh =     120.0\r\n\r\n**********/\r\n\r\n\r\nSELECT num_violated_rows, CASE WHEN denominator.num_rows = 0 THEN 0 ELSE 1.0*num_violated_rows/denominator.num_rows END  AS pct_violated_rows,\r\n  denominator.num_rows as num_denominator_rows\r\nFROM\r\n(\r\n\tSELECT COUNT_BIG(*) AS num_violated_rows\r\n\tFROM\r\n\t(\r\n\t\tSELECT m.* \r\n\t\tFROM cdm_ibm_mdcd_v993.dbo.measurement m\r\n\t\t\r\n\t\tWHERE m.measurement_concept_id =  3004905\r\n\t\tAND m.unit_concept_id = 8645\r\n\t\tAND m.value_as_number IS NOT NULL\r\n\t\tAND m.value_as_number >     120.0\r\n\t) violated_rows\r\n) violated_row_count,\r\n( \r\n\tSELECT COUNT_BIG(*) AS num_rows\r\n\tFROM cdm_ibm_mdcd_v993.dbo.measurement m\r\n\t\r\n\tWHERE measurement_concept_id =  3004905\r\n\tAND unit_concept_id = 8645\r\n\tAND value_as_number IS NOT NULL\r\n) denominator\r\n;","CHECK_NAME":"plausibleValueHigh","CHECK_LEVEL":"CONCEPT","CHECK_DESCRIPTION":"For the combination of CONCEPT_ID  3004905 (Lipase [Enzymatic activity/volume] in Serum or Plasma) and UNIT_CONCEPT_ID 8645 (unit per liter), the number and percent of records that have a value higher than     120.0.","CDM_TABLE_NAME":"MEASUREMENT","CDM_FIELD_NAME":"MEASUREMENT_CONCEPT_ID","CONCEPT_ID":" 3004905","UNIT_CONCEPT_ID":"8645","SQL_FILE":"concept_plausible_value_high.sql","CATEGORY":"Plausibility","SUBCATEGORY":"Atemporal","CONTEXT":"Verification","checkId":2172,"FAILED":0,"THRESHOLD_VALUE":5,"_row":"19.191"},{"NUM_VIOLATED_ROWS":0,"PCT_VIOLATED_ROWS":0,"NUM_DENOMINATOR_ROWS":0,"EXECUTION_TIME":"0.558968 secs","QUERY_TEXT":"\r\n/*********\r\nCONCEPT LEVEL check:\r\nPLAUSIBLE_VALUE_HIGH - find any MEASUREMENT records that have VALUE_AS_NUMBER with non-null value > plausible high value\r\n\r\nParameters used in this template:\r\ncdmDatabaseSchema = cdm_ibm_mdcd_v993.dbo\r\nconceptId =  3004905\r\nunitConceptId = 8923\r\nplausibleValueHigh =      70.0\r\n\r\n**********/\r\n\r\n\r\nSELECT num_violated_rows, CASE WHEN denominator.num_rows = 0 THEN 0 ELSE 1.0*num_violated_rows/denominator.num_rows END  AS pct_violated_rows,\r\n  denominator.num_rows as num_denominator_rows\r\nFROM\r\n(\r\n\tSELECT COUNT_BIG(*) AS num_violated_rows\r\n\tFROM\r\n\t(\r\n\t\tSELECT m.* \r\n\t\tFROM cdm_ibm_mdcd_v993.dbo.measurement m\r\n\t\t\r\n\t\tWHERE m.measurement_concept_id =  3004905\r\n\t\tAND m.unit_concept_id = 8923\r\n\t\tAND m.value_as_number IS NOT NULL\r\n\t\tAND m.value_as_number >      70.0\r\n\t) violated_rows\r\n) violated_row_count,\r\n( \r\n\tSELECT COUNT_BIG(*) AS num_rows\r\n\tFROM cdm_ibm_mdcd_v993.dbo.measurement m\r\n\t\r\n\tWHERE measurement_concept_id =  3004905\r\n\tAND unit_concept_id = 8923\r\n\tAND value_as_number IS NOT NULL\r\n) denominator\r\n;","CHECK_NAME":"plausibleValueHigh","CHECK_LEVEL":"CONCEPT","CHECK_DESCRIPTION":"For the combination of CONCEPT_ID  3004905 (Lipase [Enzymatic activity/volume] in Serum or Plasma) and UNIT_CONCEPT_ID 8923 (international unit per liter), the number and percent of records that have a value higher than      70.0.","CDM_TABLE_NAME":"MEASUREMENT","CDM_FIELD_NAME":"MEASUREMENT_CONCEPT_ID","CONCEPT_ID":" 3004905","UNIT_CONCEPT_ID":"8923","SQL_FILE":"concept_plausible_value_high.sql","CATEGORY":"Plausibility","SUBCATEGORY":"Atemporal","CONTEXT":"Verification","checkId":2173,"FAILED":0,"THRESHOLD_VALUE":5,"_row":"19.192"},{"NUM_VIOLATED_ROWS":0,"PCT_VIOLATED_ROWS":0,"NUM_DENOMINATOR_ROWS":0,"EXECUTION_TIME":"0.538994 secs","QUERY_TEXT":"\r\n/*********\r\nCONCEPT LEVEL check:\r\nPLAUSIBLE_VALUE_HIGH - find any MEASUREMENT records that have VALUE_AS_NUMBER with non-null value > plausible high value\r\n\r\nParameters used in this template:\r\ncdmDatabaseSchema = cdm_ibm_mdcd_v993.dbo\r\nconceptId =  3005013\r\nunitConceptId = 8748\r\nplausibleValueHigh =      10.0\r\n\r\n**********/\r\n\r\n\r\nSELECT num_violated_rows, CASE WHEN denominator.num_rows = 0 THEN 0 ELSE 1.0*num_violated_rows/denominator.num_rows END  AS pct_violated_rows,\r\n  denominator.num_rows as num_denominator_rows\r\nFROM\r\n(\r\n\tSELECT COUNT_BIG(*) AS num_violated_rows\r\n\tFROM\r\n\t(\r\n\t\tSELECT m.* \r\n\t\tFROM cdm_ibm_mdcd_v993.dbo.measurement m\r\n\t\t\r\n\t\tWHERE m.measurement_concept_id =  3005013\r\n\t\tAND m.unit_concept_id = 8748\r\n\t\tAND m.value_as_number IS NOT NULL\r\n\t\tAND m.value_as_number >      10.0\r\n\t) violated_rows\r\n) violated_row_count,\r\n( \r\n\tSELECT COUNT_BIG(*) AS num_rows\r\n\tFROM cdm_ibm_mdcd_v993.dbo.measurement m\r\n\t\r\n\tWHERE measurement_concept_id =  3005013\r\n\tAND unit_concept_id = 8748\r\n\tAND value_as_number IS NOT NULL\r\n) denominator\r\n;","CHECK_NAME":"plausibleValueHigh","CHECK_LEVEL":"CONCEPT","CHECK_DESCRIPTION":"For the combination of CONCEPT_ID  3005013 (Prostate Specific Ag Free [Mass/volume] in Serum or Plasma) and UNIT_CONCEPT_ID 8748 (microgram per liter), the number and percent of records that have a value higher than      10.0.","CDM_TABLE_NAME":"MEASUREMENT","CDM_FIELD_NAME":"MEASUREMENT_CONCEPT_ID","CONCEPT_ID":" 3005013","UNIT_CONCEPT_ID":"8748","SQL_FILE":"concept_plausible_value_high.sql","CATEGORY":"Plausibility","SUBCATEGORY":"Atemporal","CONTEXT":"Verification","checkId":2174,"FAILED":0,"THRESHOLD_VALUE":5,"_row":"19.193"},{"NUM_VIOLATED_ROWS":0,"PCT_VIOLATED_ROWS":0,"NUM_DENOMINATOR_ROWS":0,"EXECUTION_TIME":"0.603964 secs","QUERY_TEXT":"\r\n/*********\r\nCONCEPT LEVEL check:\r\nPLAUSIBLE_VALUE_HIGH - find any MEASUREMENT records that have VALUE_AS_NUMBER with non-null value > plausible high value\r\n\r\nParameters used in this template:\r\ncdmDatabaseSchema = cdm_ibm_mdcd_v993.dbo\r\nconceptId =  3005013\r\nunitConceptId = 8842\r\nplausibleValueHigh =      10.0\r\n\r\n**********/\r\n\r\n\r\nSELECT num_violated_rows, CASE WHEN denominator.num_rows = 0 THEN 0 ELSE 1.0*num_violated_rows/denominator.num_rows END  AS pct_violated_rows,\r\n  denominator.num_rows as num_denominator_rows\r\nFROM\r\n(\r\n\tSELECT COUNT_BIG(*) AS num_violated_rows\r\n\tFROM\r\n\t(\r\n\t\tSELECT m.* \r\n\t\tFROM cdm_ibm_mdcd_v993.dbo.measurement m\r\n\t\t\r\n\t\tWHERE m.measurement_concept_id =  3005013\r\n\t\tAND m.unit_concept_id = 8842\r\n\t\tAND m.value_as_number IS NOT NULL\r\n\t\tAND m.value_as_number >      10.0\r\n\t) violated_rows\r\n) violated_row_count,\r\n( \r\n\tSELECT COUNT_BIG(*) AS num_rows\r\n\tFROM cdm_ibm_mdcd_v993.dbo.measurement m\r\n\t\r\n\tWHERE measurement_concept_id =  3005013\r\n\tAND unit_concept_id = 8842\r\n\tAND value_as_number IS NOT NULL\r\n) denominator\r\n;","CHECK_NAME":"plausibleValueHigh","CHECK_LEVEL":"CONCEPT","CHECK_DESCRIPTION":"For the combination of CONCEPT_ID  3005013 (Prostate Specific Ag Free [Mass/volume] in Serum or Plasma) and UNIT_CONCEPT_ID 8842 (nanogram per milliliter), the number and percent of records that have a value higher than      10.0.","CDM_TABLE_NAME":"MEASUREMENT","CDM_FIELD_NAME":"MEASUREMENT_CONCEPT_ID","CONCEPT_ID":" 3005013","UNIT_CONCEPT_ID":"8842","SQL_FILE":"concept_plausible_value_high.sql","CATEGORY":"Plausibility","SUBCATEGORY":"Atemporal","CONTEXT":"Verification","checkId":2175,"FAILED":0,"THRESHOLD_VALUE":5,"_row":"19.194"},{"NUM_VIOLATED_ROWS":0,"PCT_VIOLATED_ROWS":0,"NUM_DENOMINATOR_ROWS":0,"EXECUTION_TIME":"0.691988 secs","QUERY_TEXT":"\r\n/*********\r\nCONCEPT LEVEL check:\r\nPLAUSIBLE_VALUE_HIGH - find any MEASUREMENT records that have VALUE_AS_NUMBER with non-null value > plausible high value\r\n\r\nParameters used in this template:\r\ncdmDatabaseSchema = cdm_ibm_mdcd_v993.dbo\r\nconceptId =  3005105\r\nunitConceptId = 8848\r\nplausibleValueHigh =     326.0\r\n\r\n**********/\r\n\r\n\r\nSELECT num_violated_rows, CASE WHEN denominator.num_rows = 0 THEN 0 ELSE 1.0*num_violated_rows/denominator.num_rows END  AS pct_violated_rows,\r\n  denominator.num_rows as num_denominator_rows\r\nFROM\r\n(\r\n\tSELECT COUNT_BIG(*) AS num_violated_rows\r\n\tFROM\r\n\t(\r\n\t\tSELECT m.* \r\n\t\tFROM cdm_ibm_mdcd_v993.dbo.measurement m\r\n\t\t\r\n\t\tWHERE m.measurement_concept_id =  3005105\r\n\t\tAND m.unit_concept_id = 8848\r\n\t\tAND m.value_as_number IS NOT NULL\r\n\t\tAND m.value_as_number >     326.0\r\n\t) violated_rows\r\n) violated_row_count,\r\n( \r\n\tSELECT COUNT_BIG(*) AS num_rows\r\n\tFROM cdm_ibm_mdcd_v993.dbo.measurement m\r\n\t\r\n\tWHERE measurement_concept_id =  3005105\r\n\tAND unit_concept_id = 8848\r\n\tAND value_as_number IS NOT NULL\r\n) denominator\r\n;","CHECK_NAME":"plausibleValueHigh","CHECK_LEVEL":"CONCEPT","CHECK_DESCRIPTION":"For the combination of CONCEPT_ID  3005105 (Blasts [#/volume] in Blood) and UNIT_CONCEPT_ID 8848 (thousand per microliter), the number and percent of records that have a value higher than     326.0.","CDM_TABLE_NAME":"MEASUREMENT","CDM_FIELD_NAME":"MEASUREMENT_CONCEPT_ID","CONCEPT_ID":" 3005105","UNIT_CONCEPT_ID":"8848","SQL_FILE":"concept_plausible_value_high.sql","CATEGORY":"Plausibility","SUBCATEGORY":"Atemporal","CONTEXT":"Verification","checkId":2176,"FAILED":0,"THRESHOLD_VALUE":5,"_row":"19.195"},{"NUM_VIOLATED_ROWS":0,"PCT_VIOLATED_ROWS":0,"NUM_DENOMINATOR_ROWS":0,"EXECUTION_TIME":"3.171902 secs","QUERY_TEXT":"\r\n/*********\r\nCONCEPT LEVEL check:\r\nPLAUSIBLE_VALUE_HIGH - find any MEASUREMENT records that have VALUE_AS_NUMBER with non-null value > plausible high value\r\n\r\nParameters used in this template:\r\ncdmDatabaseSchema = cdm_ibm_mdcd_v993.dbo\r\nconceptId =  3005168\r\nunitConceptId = 8554\r\nplausibleValueHigh =     100.0\r\n\r\n**********/\r\n\r\n\r\nSELECT num_violated_rows, CASE WHEN denominator.num_rows = 0 THEN 0 ELSE 1.0*num_violated_rows/denominator.num_rows END  AS pct_violated_rows,\r\n  denominator.num_rows as num_denominator_rows\r\nFROM\r\n(\r\n\tSELECT COUNT_BIG(*) AS num_violated_rows\r\n\tFROM\r\n\t(\r\n\t\tSELECT m.* \r\n\t\tFROM cdm_ibm_mdcd_v993.dbo.measurement m\r\n\t\t\r\n\t\tWHERE m.measurement_concept_id =  3005168\r\n\t\tAND m.unit_concept_id = 8554\r\n\t\tAND m.value_as_number IS NOT NULL\r\n\t\tAND m.value_as_number >     100.0\r\n\t) violated_rows\r\n) violated_row_count,\r\n( \r\n\tSELECT COUNT_BIG(*) AS num_rows\r\n\tFROM cdm_ibm_mdcd_v993.dbo.measurement m\r\n\t\r\n\tWHERE measurement_concept_id =  3005168\r\n\tAND unit_concept_id = 8554\r\n\tAND value_as_number IS NOT NULL\r\n) denominator\r\n;","CHECK_NAME":"plausibleValueHigh","CHECK_LEVEL":"CONCEPT","CHECK_DESCRIPTION":"For the combination of CONCEPT_ID  3005168 (Iron binding capacity.unsaturated [Mass/volume] in Serum or Plasma) and UNIT_CONCEPT_ID 8554 (percent), the number and percent of records that have a value higher than     100.0.","CDM_TABLE_NAME":"MEASUREMENT","CDM_FIELD_NAME":"MEASUREMENT_CONCEPT_ID","CONCEPT_ID":" 3005168","UNIT_CONCEPT_ID":"8554","SQL_FILE":"concept_plausible_value_high.sql","CATEGORY":"Plausibility","SUBCATEGORY":"Atemporal","CONTEXT":"Verification","checkId":2177,"FAILED":0,"THRESHOLD_VALUE":5,"_row":"19.196"},{"NUM_VIOLATED_ROWS":0,"PCT_VIOLATED_ROWS":0,"NUM_DENOMINATOR_ROWS":0,"EXECUTION_TIME":"5.879841 secs","QUERY_TEXT":"\r\n/*********\r\nCONCEPT LEVEL check:\r\nPLAUSIBLE_VALUE_HIGH - find any MEASUREMENT records that have VALUE_AS_NUMBER with non-null value > plausible high value\r\n\r\nParameters used in this template:\r\ncdmDatabaseSchema = cdm_ibm_mdcd_v993.dbo\r\nconceptId =  3005168\r\nunitConceptId = 8837\r\nplausibleValueHigh =     500.0\r\n\r\n**********/\r\n\r\n\r\nSELECT num_violated_rows, CASE WHEN denominator.num_rows = 0 THEN 0 ELSE 1.0*num_violated_rows/denominator.num_rows END  AS pct_violated_rows,\r\n  denominator.num_rows as num_denominator_rows\r\nFROM\r\n(\r\n\tSELECT COUNT_BIG(*) AS num_violated_rows\r\n\tFROM\r\n\t(\r\n\t\tSELECT m.* \r\n\t\tFROM cdm_ibm_mdcd_v993.dbo.measurement m\r\n\t\t\r\n\t\tWHERE m.measurement_concept_id =  3005168\r\n\t\tAND m.unit_concept_id = 8837\r\n\t\tAND m.value_as_number IS NOT NULL\r\n\t\tAND m.value_as_number >     500.0\r\n\t) violated_rows\r\n) violated_row_count,\r\n( \r\n\tSELECT COUNT_BIG(*) AS num_rows\r\n\tFROM cdm_ibm_mdcd_v993.dbo.measurement m\r\n\t\r\n\tWHERE measurement_concept_id =  3005168\r\n\tAND unit_concept_id = 8837\r\n\tAND value_as_number IS NOT NULL\r\n) denominator\r\n;","CHECK_NAME":"plausibleValueHigh","CHECK_LEVEL":"CONCEPT","CHECK_DESCRIPTION":"For the combination of CONCEPT_ID  3005168 (Iron binding capacity.unsaturated [Mass/volume] in Serum or Plasma) and UNIT_CONCEPT_ID 8837 (microgram per deciliter), the number and percent of records that have a value higher than     500.0.","CDM_TABLE_NAME":"MEASUREMENT","CDM_FIELD_NAME":"MEASUREMENT_CONCEPT_ID","CONCEPT_ID":" 3005168","UNIT_CONCEPT_ID":"8837","SQL_FILE":"concept_plausible_value_high.sql","CATEGORY":"Plausibility","SUBCATEGORY":"Atemporal","CONTEXT":"Verification","checkId":2178,"FAILED":0,"THRESHOLD_VALUE":5,"_row":"19.197"},{"NUM_VIOLATED_ROWS":0,"PCT_VIOLATED_ROWS":0,"NUM_DENOMINATOR_ROWS":0,"EXECUTION_TIME":"4.942860 secs","QUERY_TEXT":"\r\n/*********\r\nCONCEPT LEVEL check:\r\nPLAUSIBLE_VALUE_HIGH - find any MEASUREMENT records that have VALUE_AS_NUMBER with non-null value > plausible high value\r\n\r\nParameters used in this template:\r\ncdmDatabaseSchema = cdm_ibm_mdcd_v993.dbo\r\nconceptId =  3005424\r\nunitConceptId = 8617\r\nplausibleValueHigh =      52.0\r\n\r\n**********/\r\n\r\n\r\nSELECT num_violated_rows, CASE WHEN denominator.num_rows = 0 THEN 0 ELSE 1.0*num_violated_rows/denominator.num_rows END  AS pct_violated_rows,\r\n  denominator.num_rows as num_denominator_rows\r\nFROM\r\n(\r\n\tSELECT COUNT_BIG(*) AS num_violated_rows\r\n\tFROM\r\n\t(\r\n\t\tSELECT m.* \r\n\t\tFROM cdm_ibm_mdcd_v993.dbo.measurement m\r\n\t\t\r\n\t\tWHERE m.measurement_concept_id =  3005424\r\n\t\tAND m.unit_concept_id = 8617\r\n\t\tAND m.value_as_number IS NOT NULL\r\n\t\tAND m.value_as_number >      52.0\r\n\t) violated_rows\r\n) violated_row_count,\r\n( \r\n\tSELECT COUNT_BIG(*) AS num_rows\r\n\tFROM cdm_ibm_mdcd_v993.dbo.measurement m\r\n\t\r\n\tWHERE measurement_concept_id =  3005424\r\n\tAND unit_concept_id = 8617\r\n\tAND value_as_number IS NOT NULL\r\n) denominator\r\n;","CHECK_NAME":"plausibleValueHigh","CHECK_LEVEL":"CONCEPT","CHECK_DESCRIPTION":"For the combination of CONCEPT_ID  3005424 (Body surface area) and UNIT_CONCEPT_ID 8617 (square meter), the number and percent of records that have a value higher than      52.0.","CDM_TABLE_NAME":"MEASUREMENT","CDM_FIELD_NAME":"MEASUREMENT_CONCEPT_ID","CONCEPT_ID":" 3005424","UNIT_CONCEPT_ID":"8617","SQL_FILE":"concept_plausible_value_high.sql","CATEGORY":"Plausibility","SUBCATEGORY":"Atemporal","CONTEXT":"Verification","checkId":2179,"FAILED":0,"THRESHOLD_VALUE":5,"_row":"19.198"},{"NUM_VIOLATED_ROWS":0,"PCT_VIOLATED_ROWS":0,"NUM_DENOMINATOR_ROWS":0,"EXECUTION_TIME":"0.498986 secs","QUERY_TEXT":"\r\n/*********\r\nCONCEPT LEVEL check:\r\nPLAUSIBLE_VALUE_HIGH - find any MEASUREMENT records that have VALUE_AS_NUMBER with non-null value > plausible high value\r\n\r\nParameters used in this template:\r\ncdmDatabaseSchema = cdm_ibm_mdcd_v993.dbo\r\nconceptId =  3005446\r\nunitConceptId = 8554\r\nplausibleValueHigh =     100.0\r\n\r\n**********/\r\n\r\n\r\nSELECT num_violated_rows, CASE WHEN denominator.num_rows = 0 THEN 0 ELSE 1.0*num_violated_rows/denominator.num_rows END  AS pct_violated_rows,\r\n  denominator.num_rows as num_denominator_rows\r\nFROM\r\n(\r\n\tSELECT COUNT_BIG(*) AS num_violated_rows\r\n\tFROM\r\n\t(\r\n\t\tSELECT m.* \r\n\t\tFROM cdm_ibm_mdcd_v993.dbo.measurement m\r\n\t\t\r\n\t\tWHERE m.measurement_concept_id =  3005446\r\n\t\tAND m.unit_concept_id = 8554\r\n\t\tAND m.value_as_number IS NOT NULL\r\n\t\tAND m.value_as_number >     100.0\r\n\t) violated_rows\r\n) violated_row_count,\r\n( \r\n\tSELECT COUNT_BIG(*) AS num_rows\r\n\tFROM cdm_ibm_mdcd_v993.dbo.measurement m\r\n\t\r\n\tWHERE measurement_concept_id =  3005446\r\n\tAND unit_concept_id = 8554\r\n\tAND value_as_number IS NOT NULL\r\n) denominator\r\n;","CHECK_NAME":"plausibleValueHigh","CHECK_LEVEL":"CONCEPT","CHECK_DESCRIPTION":"For the combination of CONCEPT_ID  3005446 (Hemoglobin A1/Hemoglobin.total in Blood) and UNIT_CONCEPT_ID 8554 (percent), the number and percent of records that have a value higher than     100.0.","CDM_TABLE_NAME":"MEASUREMENT","CDM_FIELD_NAME":"MEASUREMENT_CONCEPT_ID","CONCEPT_ID":" 3005446","UNIT_CONCEPT_ID":"8554","SQL_FILE":"concept_plausible_value_high.sql","CATEGORY":"Plausibility","SUBCATEGORY":"Atemporal","CONTEXT":"Verification","checkId":2180,"FAILED":0,"THRESHOLD_VALUE":5,"_row":"19.199"},{"NUM_VIOLATED_ROWS":0,"PCT_VIOLATED_ROWS":0,"NUM_DENOMINATOR_ROWS":0,"EXECUTION_TIME":"5.540846 secs","QUERY_TEXT":"\r\n/*********\r\nCONCEPT LEVEL check:\r\nPLAUSIBLE_VALUE_HIGH - find any MEASUREMENT records that have VALUE_AS_NUMBER with non-null value > plausible high value\r\n\r\nParameters used in this template:\r\ncdmDatabaseSchema = cdm_ibm_mdcd_v993.dbo\r\nconceptId =  3005456\r\nunitConceptId = 8753\r\nplausibleValueHigh =      10.0\r\n\r\n**********/\r\n\r\n\r\nSELECT num_violated_rows, CASE WHEN denominator.num_rows = 0 THEN 0 ELSE 1.0*num_violated_rows/denominator.num_rows END  AS pct_violated_rows,\r\n  denominator.num_rows as num_denominator_rows\r\nFROM\r\n(\r\n\tSELECT COUNT_BIG(*) AS num_violated_rows\r\n\tFROM\r\n\t(\r\n\t\tSELECT m.* \r\n\t\tFROM cdm_ibm_mdcd_v993.dbo.measurement m\r\n\t\t\r\n\t\tWHERE m.measurement_concept_id =  3005456\r\n\t\tAND m.unit_concept_id = 8753\r\n\t\tAND m.value_as_number IS NOT NULL\r\n\t\tAND m.value_as_number >      10.0\r\n\t) violated_rows\r\n) violated_row_count,\r\n( \r\n\tSELECT COUNT_BIG(*) AS num_rows\r\n\tFROM cdm_ibm_mdcd_v993.dbo.measurement m\r\n\t\r\n\tWHERE measurement_concept_id =  3005456\r\n\tAND unit_concept_id = 8753\r\n\tAND value_as_number IS NOT NULL\r\n) denominator\r\n;","CHECK_NAME":"plausibleValueHigh","CHECK_LEVEL":"CONCEPT","CHECK_DESCRIPTION":"For the combination of CONCEPT_ID  3005456 (Potassium [Moles/volume] in Blood) and UNIT_CONCEPT_ID 8753 (millimole per liter), the number and percent of records that have a value higher than      10.0.","CDM_TABLE_NAME":"MEASUREMENT","CDM_FIELD_NAME":"MEASUREMENT_CONCEPT_ID","CONCEPT_ID":" 3005456","UNIT_CONCEPT_ID":"8753","SQL_FILE":"concept_plausible_value_high.sql","CATEGORY":"Plausibility","SUBCATEGORY":"Atemporal","CONTEXT":"Verification","checkId":2181,"FAILED":0,"THRESHOLD_VALUE":5,"_row":"19.200"},{"NUM_VIOLATED_ROWS":0,"PCT_VIOLATED_ROWS":0,"NUM_DENOMINATOR_ROWS":0,"EXECUTION_TIME":"0.715988 secs","QUERY_TEXT":"\r\n/*********\r\nCONCEPT LEVEL check:\r\nPLAUSIBLE_VALUE_HIGH - find any MEASUREMENT records that have VALUE_AS_NUMBER with non-null value > plausible high value\r\n\r\nParameters used in this template:\r\ncdmDatabaseSchema = cdm_ibm_mdcd_v993.dbo\r\nconceptId =  3005456\r\nunitConceptId = 9557\r\nplausibleValueHigh =       8.0\r\n\r\n**********/\r\n\r\n\r\nSELECT num_violated_rows, CASE WHEN denominator.num_rows = 0 THEN 0 ELSE 1.0*num_violated_rows/denominator.num_rows END  AS pct_violated_rows,\r\n  denominator.num_rows as num_denominator_rows\r\nFROM\r\n(\r\n\tSELECT COUNT_BIG(*) AS num_violated_rows\r\n\tFROM\r\n\t(\r\n\t\tSELECT m.* \r\n\t\tFROM cdm_ibm_mdcd_v993.dbo.measurement m\r\n\t\t\r\n\t\tWHERE m.measurement_concept_id =  3005456\r\n\t\tAND m.unit_concept_id = 9557\r\n\t\tAND m.value_as_number IS NOT NULL\r\n\t\tAND m.value_as_number >       8.0\r\n\t) violated_rows\r\n) violated_row_count,\r\n( \r\n\tSELECT COUNT_BIG(*) AS num_rows\r\n\tFROM cdm_ibm_mdcd_v993.dbo.measurement m\r\n\t\r\n\tWHERE measurement_concept_id =  3005456\r\n\tAND unit_concept_id = 9557\r\n\tAND value_as_number IS NOT NULL\r\n) denominator\r\n;","CHECK_NAME":"plausibleValueHigh","CHECK_LEVEL":"CONCEPT","CHECK_DESCRIPTION":"For the combination of CONCEPT_ID  3005456 (Potassium [Moles/volume] in Blood) and UNIT_CONCEPT_ID 9557 (milliequivalent per liter), the number and percent of records that have a value higher than       8.0.","CDM_TABLE_NAME":"MEASUREMENT","CDM_FIELD_NAME":"MEASUREMENT_CONCEPT_ID","CONCEPT_ID":" 3005456","UNIT_CONCEPT_ID":"9557","SQL_FILE":"concept_plausible_value_high.sql","CATEGORY":"Plausibility","SUBCATEGORY":"Atemporal","CONTEXT":"Verification","checkId":2182,"FAILED":0,"THRESHOLD_VALUE":5,"_row":"19.201"},{"NUM_VIOLATED_ROWS":0,"PCT_VIOLATED_ROWS":0,"NUM_DENOMINATOR_ROWS":0,"EXECUTION_TIME":"0.617971 secs","QUERY_TEXT":"\r\n/*********\r\nCONCEPT LEVEL check:\r\nPLAUSIBLE_VALUE_HIGH - find any MEASUREMENT records that have VALUE_AS_NUMBER with non-null value > plausible high value\r\n\r\nParameters used in this template:\r\ncdmDatabaseSchema = cdm_ibm_mdcd_v993.dbo\r\nconceptId =  3005673\r\nunitConceptId = 8554\r\nplausibleValueHigh =      20.0\r\n\r\n**********/\r\n\r\n\r\nSELECT num_violated_rows, CASE WHEN denominator.num_rows = 0 THEN 0 ELSE 1.0*num_violated_rows/denominator.num_rows END  AS pct_violated_rows,\r\n  denominator.num_rows as num_denominator_rows\r\nFROM\r\n(\r\n\tSELECT COUNT_BIG(*) AS num_violated_rows\r\n\tFROM\r\n\t(\r\n\t\tSELECT m.* \r\n\t\tFROM cdm_ibm_mdcd_v993.dbo.measurement m\r\n\t\t\r\n\t\tWHERE m.measurement_concept_id =  3005673\r\n\t\tAND m.unit_concept_id = 8554\r\n\t\tAND m.value_as_number IS NOT NULL\r\n\t\tAND m.value_as_number >      20.0\r\n\t) violated_rows\r\n) violated_row_count,\r\n( \r\n\tSELECT COUNT_BIG(*) AS num_rows\r\n\tFROM cdm_ibm_mdcd_v993.dbo.measurement m\r\n\t\r\n\tWHERE measurement_concept_id =  3005673\r\n\tAND unit_concept_id = 8554\r\n\tAND value_as_number IS NOT NULL\r\n) denominator\r\n;","CHECK_NAME":"plausibleValueHigh","CHECK_LEVEL":"CONCEPT","CHECK_DESCRIPTION":"For the combination of CONCEPT_ID  3005673 (Hemoglobin A1c/Hemoglobin.total in Blood by HPLC) and UNIT_CONCEPT_ID 8554 (percent), the number and percent of records that have a value higher than      20.0.","CDM_TABLE_NAME":"MEASUREMENT","CDM_FIELD_NAME":"MEASUREMENT_CONCEPT_ID","CONCEPT_ID":" 3005673","UNIT_CONCEPT_ID":"8554","SQL_FILE":"concept_plausible_value_high.sql","CATEGORY":"Plausibility","SUBCATEGORY":"Atemporal","CONTEXT":"Verification","checkId":2183,"FAILED":0,"THRESHOLD_VALUE":5,"_row":"19.202"},{"NUM_VIOLATED_ROWS":0,"PCT_VIOLATED_ROWS":0,"NUM_DENOMINATOR_ROWS":0,"EXECUTION_TIME":"0.547976 secs","QUERY_TEXT":"\r\n/*********\r\nCONCEPT LEVEL check:\r\nPLAUSIBLE_VALUE_HIGH - find any MEASUREMENT records that have VALUE_AS_NUMBER with non-null value > plausible high value\r\n\r\nParameters used in this template:\r\ncdmDatabaseSchema = cdm_ibm_mdcd_v993.dbo\r\nconceptId =  3005770\r\nunitConceptId = 8795\r\nplausibleValueHigh =     194.0\r\n\r\n**********/\r\n\r\n\r\nSELECT num_violated_rows, CASE WHEN denominator.num_rows = 0 THEN 0 ELSE 1.0*num_violated_rows/denominator.num_rows END  AS pct_violated_rows,\r\n  denominator.num_rows as num_denominator_rows\r\nFROM\r\n(\r\n\tSELECT COUNT_BIG(*) AS num_violated_rows\r\n\tFROM\r\n\t(\r\n\t\tSELECT m.* \r\n\t\tFROM cdm_ibm_mdcd_v993.dbo.measurement m\r\n\t\t\r\n\t\tWHERE m.measurement_concept_id =  3005770\r\n\t\tAND m.unit_concept_id = 8795\r\n\t\tAND m.value_as_number IS NOT NULL\r\n\t\tAND m.value_as_number >     194.0\r\n\t) violated_rows\r\n) violated_row_count,\r\n( \r\n\tSELECT COUNT_BIG(*) AS num_rows\r\n\tFROM cdm_ibm_mdcd_v993.dbo.measurement m\r\n\t\r\n\tWHERE measurement_concept_id =  3005770\r\n\tAND unit_concept_id = 8795\r\n\tAND value_as_number IS NOT NULL\r\n) denominator\r\n;","CHECK_NAME":"plausibleValueHigh","CHECK_LEVEL":"CONCEPT","CHECK_DESCRIPTION":"For the combination of CONCEPT_ID  3005770 (Creatinine renal clearance in 24 hour) and UNIT_CONCEPT_ID 8795 (milliliter per minute), the number and percent of records that have a value higher than     194.0.","CDM_TABLE_NAME":"MEASUREMENT","CDM_FIELD_NAME":"MEASUREMENT_CONCEPT_ID","CONCEPT_ID":" 3005770","UNIT_CONCEPT_ID":"8795","SQL_FILE":"concept_plausible_value_high.sql","CATEGORY":"Plausibility","SUBCATEGORY":"Atemporal","CONTEXT":"Verification","checkId":2184,"FAILED":0,"THRESHOLD_VALUE":5,"_row":"19.203"},{"NUM_VIOLATED_ROWS":0,"PCT_VIOLATED_ROWS":0,"NUM_DENOMINATOR_ROWS":0,"EXECUTION_TIME":"0.699988 secs","QUERY_TEXT":"\r\n/*********\r\nCONCEPT LEVEL check:\r\nPLAUSIBLE_VALUE_HIGH - find any MEASUREMENT records that have VALUE_AS_NUMBER with non-null value > plausible high value\r\n\r\nParameters used in this template:\r\ncdmDatabaseSchema = cdm_ibm_mdcd_v993.dbo\r\nconceptId =  3005770\r\nunitConceptId = 9117\r\nplausibleValueHigh =     206.0\r\n\r\n**********/\r\n\r\n\r\nSELECT num_violated_rows, CASE WHEN denominator.num_rows = 0 THEN 0 ELSE 1.0*num_violated_rows/denominator.num_rows END  AS pct_violated_rows,\r\n  denominator.num_rows as num_denominator_rows\r\nFROM\r\n(\r\n\tSELECT COUNT_BIG(*) AS num_violated_rows\r\n\tFROM\r\n\t(\r\n\t\tSELECT m.* \r\n\t\tFROM cdm_ibm_mdcd_v993.dbo.measurement m\r\n\t\t\r\n\t\tWHERE m.measurement_concept_id =  3005770\r\n\t\tAND m.unit_concept_id = 9117\r\n\t\tAND m.value_as_number IS NOT NULL\r\n\t\tAND m.value_as_number >     206.0\r\n\t) violated_rows\r\n) violated_row_count,\r\n( \r\n\tSELECT COUNT_BIG(*) AS num_rows\r\n\tFROM cdm_ibm_mdcd_v993.dbo.measurement m\r\n\t\r\n\tWHERE measurement_concept_id =  3005770\r\n\tAND unit_concept_id = 9117\r\n\tAND value_as_number IS NOT NULL\r\n) denominator\r\n;","CHECK_NAME":"plausibleValueHigh","CHECK_LEVEL":"CONCEPT","CHECK_DESCRIPTION":"For the combination of CONCEPT_ID  3005770 (Creatinine renal clearance in 24 hour) and UNIT_CONCEPT_ID 9117 (milliliter per minute per 1.73 square meter), the number and percent of records that have a value higher than     206.0.","CDM_TABLE_NAME":"MEASUREMENT","CDM_FIELD_NAME":"MEASUREMENT_CONCEPT_ID","CONCEPT_ID":" 3005770","UNIT_CONCEPT_ID":"9117","SQL_FILE":"concept_plausible_value_high.sql","CATEGORY":"Plausibility","SUBCATEGORY":"Atemporal","CONTEXT":"Verification","checkId":2185,"FAILED":0,"THRESHOLD_VALUE":5,"_row":"19.204"},{"NUM_VIOLATED_ROWS":0,"PCT_VIOLATED_ROWS":0,"NUM_DENOMINATOR_ROWS":0,"EXECUTION_TIME":"1.586946 secs","QUERY_TEXT":"\r\n/*********\r\nCONCEPT LEVEL check:\r\nPLAUSIBLE_VALUE_HIGH - find any MEASUREMENT records that have VALUE_AS_NUMBER with non-null value > plausible high value\r\n\r\nParameters used in this template:\r\ncdmDatabaseSchema = cdm_ibm_mdcd_v993.dbo\r\nconceptId =  3005770\r\nunitConceptId = 44777614\r\nplausibleValueHigh =       4.0\r\n\r\n**********/\r\n\r\n\r\nSELECT num_violated_rows, CASE WHEN denominator.num_rows = 0 THEN 0 ELSE 1.0*num_violated_rows/denominator.num_rows END  AS pct_violated_rows,\r\n  denominator.num_rows as num_denominator_rows\r\nFROM\r\n(\r\n\tSELECT COUNT_BIG(*) AS num_violated_rows\r\n\tFROM\r\n\t(\r\n\t\tSELECT m.* \r\n\t\tFROM cdm_ibm_mdcd_v993.dbo.measurement m\r\n\t\t\r\n\t\tWHERE m.measurement_concept_id =  3005770\r\n\t\tAND m.unit_concept_id = 44777614\r\n\t\tAND m.value_as_number IS NOT NULL\r\n\t\tAND m.value_as_number >       4.0\r\n\t) violated_rows\r\n) violated_row_count,\r\n( \r\n\tSELECT COUNT_BIG(*) AS num_rows\r\n\tFROM cdm_ibm_mdcd_v993.dbo.measurement m\r\n\t\r\n\tWHERE measurement_concept_id =  3005770\r\n\tAND unit_concept_id = 44777614\r\n\tAND value_as_number IS NOT NULL\r\n) denominator\r\n;","CHECK_NAME":"plausibleValueHigh","CHECK_LEVEL":"CONCEPT","CHECK_DESCRIPTION":"For the combination of CONCEPT_ID  3005770 (Creatinine renal clearance in 24 hour) and UNIT_CONCEPT_ID 44777614 (milliliter per second), the number and percent of records that have a value higher than       4.0.","CDM_TABLE_NAME":"MEASUREMENT","CDM_FIELD_NAME":"MEASUREMENT_CONCEPT_ID","CONCEPT_ID":" 3005770","UNIT_CONCEPT_ID":"44777614","SQL_FILE":"concept_plausible_value_high.sql","CATEGORY":"Plausibility","SUBCATEGORY":"Atemporal","CONTEXT":"Verification","checkId":2186,"FAILED":0,"THRESHOLD_VALUE":5,"_row":"19.205"},{"NUM_VIOLATED_ROWS":0,"PCT_VIOLATED_ROWS":0,"NUM_DENOMINATOR_ROWS":0,"EXECUTION_TIME":"0.509987 secs","QUERY_TEXT":"\r\n/*********\r\nCONCEPT LEVEL check:\r\nPLAUSIBLE_VALUE_HIGH - find any MEASUREMENT records that have VALUE_AS_NUMBER with non-null value > plausible high value\r\n\r\nParameters used in this template:\r\ncdmDatabaseSchema = cdm_ibm_mdcd_v993.dbo\r\nconceptId =  3005785\r\nunitConceptId = 8842\r\nplausibleValueHigh =    1000.0\r\n\r\n**********/\r\n\r\n\r\nSELECT num_violated_rows, CASE WHEN denominator.num_rows = 0 THEN 0 ELSE 1.0*num_violated_rows/denominator.num_rows END  AS pct_violated_rows,\r\n  denominator.num_rows as num_denominator_rows\r\nFROM\r\n(\r\n\tSELECT COUNT_BIG(*) AS num_violated_rows\r\n\tFROM\r\n\t(\r\n\t\tSELECT m.* \r\n\t\tFROM cdm_ibm_mdcd_v993.dbo.measurement m\r\n\t\t\r\n\t\tWHERE m.measurement_concept_id =  3005785\r\n\t\tAND m.unit_concept_id = 8842\r\n\t\tAND m.value_as_number IS NOT NULL\r\n\t\tAND m.value_as_number >    1000.0\r\n\t) violated_rows\r\n) violated_row_count,\r\n( \r\n\tSELECT COUNT_BIG(*) AS num_rows\r\n\tFROM cdm_ibm_mdcd_v993.dbo.measurement m\r\n\t\r\n\tWHERE measurement_concept_id =  3005785\r\n\tAND unit_concept_id = 8842\r\n\tAND value_as_number IS NOT NULL\r\n) denominator\r\n;","CHECK_NAME":"plausibleValueHigh","CHECK_LEVEL":"CONCEPT","CHECK_DESCRIPTION":"For the combination of CONCEPT_ID  3005785 (Creatine kinase.MB [Mass/volume] in Serum or Plasma) and UNIT_CONCEPT_ID 8842 (nanogram per milliliter), the number and percent of records that have a value higher than    1000.0.","CDM_TABLE_NAME":"MEASUREMENT","CDM_FIELD_NAME":"MEASUREMENT_CONCEPT_ID","CONCEPT_ID":" 3005785","UNIT_CONCEPT_ID":"8842","SQL_FILE":"concept_plausible_value_high.sql","CATEGORY":"Plausibility","SUBCATEGORY":"Atemporal","CONTEXT":"Verification","checkId":2187,"FAILED":0,"THRESHOLD_VALUE":5,"_row":"19.206"},{"NUM_VIOLATED_ROWS":0,"PCT_VIOLATED_ROWS":0,"NUM_DENOMINATOR_ROWS":0,"EXECUTION_TIME":"0.490990 secs","QUERY_TEXT":"\r\n/*********\r\nCONCEPT LEVEL check:\r\nPLAUSIBLE_VALUE_HIGH - find any MEASUREMENT records that have VALUE_AS_NUMBER with non-null value > plausible high value\r\n\r\nParameters used in this template:\r\ncdmDatabaseSchema = cdm_ibm_mdcd_v993.dbo\r\nconceptId =  3006140\r\nunitConceptId = 8749\r\nplausibleValueHigh =      46.0\r\n\r\n**********/\r\n\r\n\r\nSELECT num_violated_rows, CASE WHEN denominator.num_rows = 0 THEN 0 ELSE 1.0*num_violated_rows/denominator.num_rows END  AS pct_violated_rows,\r\n  denominator.num_rows as num_denominator_rows\r\nFROM\r\n(\r\n\tSELECT COUNT_BIG(*) AS num_violated_rows\r\n\tFROM\r\n\t(\r\n\t\tSELECT m.* \r\n\t\tFROM cdm_ibm_mdcd_v993.dbo.measurement m\r\n\t\t\r\n\t\tWHERE m.measurement_concept_id =  3006140\r\n\t\tAND m.unit_concept_id = 8749\r\n\t\tAND m.value_as_number IS NOT NULL\r\n\t\tAND m.value_as_number >      46.0\r\n\t) violated_rows\r\n) violated_row_count,\r\n( \r\n\tSELECT COUNT_BIG(*) AS num_rows\r\n\tFROM cdm_ibm_mdcd_v993.dbo.measurement m\r\n\t\r\n\tWHERE measurement_concept_id =  3006140\r\n\tAND unit_concept_id = 8749\r\n\tAND value_as_number IS NOT NULL\r\n) denominator\r\n;","CHECK_NAME":"plausibleValueHigh","CHECK_LEVEL":"CONCEPT","CHECK_DESCRIPTION":"For the combination of CONCEPT_ID  3006140 (Bilirubin.total [Moles/volume] in Serum or Plasma) and UNIT_CONCEPT_ID 8749 (micromole per liter), the number and percent of records that have a value higher than      46.0.","CDM_TABLE_NAME":"MEASUREMENT","CDM_FIELD_NAME":"MEASUREMENT_CONCEPT_ID","CONCEPT_ID":" 3006140","UNIT_CONCEPT_ID":"8749","SQL_FILE":"concept_plausible_value_high.sql","CATEGORY":"Plausibility","SUBCATEGORY":"Atemporal","CONTEXT":"Verification","checkId":2188,"FAILED":0,"THRESHOLD_VALUE":5,"_row":"19.207"},{"NUM_VIOLATED_ROWS":0,"PCT_VIOLATED_ROWS":0,"NUM_DENOMINATOR_ROWS":0,"EXECUTION_TIME":"0.974967 secs","QUERY_TEXT":"\r\n/*********\r\nCONCEPT LEVEL check:\r\nPLAUSIBLE_VALUE_HIGH - find any MEASUREMENT records that have VALUE_AS_NUMBER with non-null value > plausible high value\r\n\r\nParameters used in this template:\r\ncdmDatabaseSchema = cdm_ibm_mdcd_v993.dbo\r\nconceptId =  3006140\r\nunitConceptId = 8840\r\nplausibleValueHigh =      11.0\r\n\r\n**********/\r\n\r\n\r\nSELECT num_violated_rows, CASE WHEN denominator.num_rows = 0 THEN 0 ELSE 1.0*num_violated_rows/denominator.num_rows END  AS pct_violated_rows,\r\n  denominator.num_rows as num_denominator_rows\r\nFROM\r\n(\r\n\tSELECT COUNT_BIG(*) AS num_violated_rows\r\n\tFROM\r\n\t(\r\n\t\tSELECT m.* \r\n\t\tFROM cdm_ibm_mdcd_v993.dbo.measurement m\r\n\t\t\r\n\t\tWHERE m.measurement_concept_id =  3006140\r\n\t\tAND m.unit_concept_id = 8840\r\n\t\tAND m.value_as_number IS NOT NULL\r\n\t\tAND m.value_as_number >      11.0\r\n\t) violated_rows\r\n) violated_row_count,\r\n( \r\n\tSELECT COUNT_BIG(*) AS num_rows\r\n\tFROM cdm_ibm_mdcd_v993.dbo.measurement m\r\n\t\r\n\tWHERE measurement_concept_id =  3006140\r\n\tAND unit_concept_id = 8840\r\n\tAND value_as_number IS NOT NULL\r\n) denominator\r\n;","CHECK_NAME":"plausibleValueHigh","CHECK_LEVEL":"CONCEPT","CHECK_DESCRIPTION":"For the combination of CONCEPT_ID  3006140 (Bilirubin.total [Moles/volume] in Serum or Plasma) and UNIT_CONCEPT_ID 8840 (milligram per deciliter), the number and percent of records that have a value higher than      11.0.","CDM_TABLE_NAME":"MEASUREMENT","CDM_FIELD_NAME":"MEASUREMENT_CONCEPT_ID","CONCEPT_ID":" 3006140","UNIT_CONCEPT_ID":"8840","SQL_FILE":"concept_plausible_value_high.sql","CATEGORY":"Plausibility","SUBCATEGORY":"Atemporal","CONTEXT":"Verification","checkId":2189,"FAILED":0,"THRESHOLD_VALUE":5,"_row":"19.208"},{"NUM_VIOLATED_ROWS":0,"PCT_VIOLATED_ROWS":0,"NUM_DENOMINATOR_ROWS":0,"EXECUTION_TIME":"0.715975 secs","QUERY_TEXT":"\r\n/*********\r\nCONCEPT LEVEL check:\r\nPLAUSIBLE_VALUE_HIGH - find any MEASUREMENT records that have VALUE_AS_NUMBER with non-null value > plausible high value\r\n\r\nParameters used in this template:\r\ncdmDatabaseSchema = cdm_ibm_mdcd_v993.dbo\r\nconceptId =  3006315\r\nunitConceptId = 8554\r\nplausibleValueHigh =     100.0\r\n\r\n**********/\r\n\r\n\r\nSELECT num_violated_rows, CASE WHEN denominator.num_rows = 0 THEN 0 ELSE 1.0*num_violated_rows/denominator.num_rows END  AS pct_violated_rows,\r\n  denominator.num_rows as num_denominator_rows\r\nFROM\r\n(\r\n\tSELECT COUNT_BIG(*) AS num_violated_rows\r\n\tFROM\r\n\t(\r\n\t\tSELECT m.* \r\n\t\tFROM cdm_ibm_mdcd_v993.dbo.measurement m\r\n\t\t\r\n\t\tWHERE m.measurement_concept_id =  3006315\r\n\t\tAND m.unit_concept_id = 8554\r\n\t\tAND m.value_as_number IS NOT NULL\r\n\t\tAND m.value_as_number >     100.0\r\n\t) violated_rows\r\n) violated_row_count,\r\n( \r\n\tSELECT COUNT_BIG(*) AS num_rows\r\n\tFROM cdm_ibm_mdcd_v993.dbo.measurement m\r\n\t\r\n\tWHERE measurement_concept_id =  3006315\r\n\tAND unit_concept_id = 8554\r\n\tAND value_as_number IS NOT NULL\r\n) denominator\r\n;","CHECK_NAME":"plausibleValueHigh","CHECK_LEVEL":"CONCEPT","CHECK_DESCRIPTION":"For the combination of CONCEPT_ID  3006315 (Basophils [#/volume] in Blood) and UNIT_CONCEPT_ID 8554 (percent), the number and percent of records that have a value higher than     100.0.","CDM_TABLE_NAME":"MEASUREMENT","CDM_FIELD_NAME":"MEASUREMENT_CONCEPT_ID","CONCEPT_ID":" 3006315","UNIT_CONCEPT_ID":"8554","SQL_FILE":"concept_plausible_value_high.sql","CATEGORY":"Plausibility","SUBCATEGORY":"Atemporal","CONTEXT":"Verification","checkId":2190,"FAILED":0,"THRESHOLD_VALUE":5,"_row":"19.209"},{"NUM_VIOLATED_ROWS":0,"PCT_VIOLATED_ROWS":0,"NUM_DENOMINATOR_ROWS":0,"EXECUTION_TIME":"1.376992 secs","QUERY_TEXT":"\r\n/*********\r\nCONCEPT LEVEL check:\r\nPLAUSIBLE_VALUE_HIGH - find any MEASUREMENT records that have VALUE_AS_NUMBER with non-null value > plausible high value\r\n\r\nParameters used in this template:\r\ncdmDatabaseSchema = cdm_ibm_mdcd_v993.dbo\r\nconceptId =  3006315\r\nunitConceptId = 8848\r\nplausibleValueHigh =       1.0\r\n\r\n**********/\r\n\r\n\r\nSELECT num_violated_rows, CASE WHEN denominator.num_rows = 0 THEN 0 ELSE 1.0*num_violated_rows/denominator.num_rows END  AS pct_violated_rows,\r\n  denominator.num_rows as num_denominator_rows\r\nFROM\r\n(\r\n\tSELECT COUNT_BIG(*) AS num_violated_rows\r\n\tFROM\r\n\t(\r\n\t\tSELECT m.* \r\n\t\tFROM cdm_ibm_mdcd_v993.dbo.measurement m\r\n\t\t\r\n\t\tWHERE m.measurement_concept_id =  3006315\r\n\t\tAND m.unit_concept_id = 8848\r\n\t\tAND m.value_as_number IS NOT NULL\r\n\t\tAND m.value_as_number >       1.0\r\n\t) violated_rows\r\n) violated_row_count,\r\n( \r\n\tSELECT COUNT_BIG(*) AS num_rows\r\n\tFROM cdm_ibm_mdcd_v993.dbo.measurement m\r\n\t\r\n\tWHERE measurement_concept_id =  3006315\r\n\tAND unit_concept_id = 8848\r\n\tAND value_as_number IS NOT NULL\r\n) denominator\r\n;","CHECK_NAME":"plausibleValueHigh","CHECK_LEVEL":"CONCEPT","CHECK_DESCRIPTION":"For the combination of CONCEPT_ID  3006315 (Basophils [#/volume] in Blood) and UNIT_CONCEPT_ID 8848 (thousand per microliter), the number and percent of records that have a value higher than       1.0.","CDM_TABLE_NAME":"MEASUREMENT","CDM_FIELD_NAME":"MEASUREMENT_CONCEPT_ID","CONCEPT_ID":" 3006315","UNIT_CONCEPT_ID":"8848","SQL_FILE":"concept_plausible_value_high.sql","CATEGORY":"Plausibility","SUBCATEGORY":"Atemporal","CONTEXT":"Verification","checkId":2191,"FAILED":0,"THRESHOLD_VALUE":5,"_row":"19.210"},{"NUM_VIOLATED_ROWS":0,"PCT_VIOLATED_ROWS":0,"NUM_DENOMINATOR_ROWS":0,"EXECUTION_TIME":"0.619960 secs","QUERY_TEXT":"\r\n/*********\r\nCONCEPT LEVEL check:\r\nPLAUSIBLE_VALUE_HIGH - find any MEASUREMENT records that have VALUE_AS_NUMBER with non-null value > plausible high value\r\n\r\nParameters used in this template:\r\ncdmDatabaseSchema = cdm_ibm_mdcd_v993.dbo\r\nconceptId =  3006315\r\nunitConceptId = 8961\r\nplausibleValueHigh =       1.0\r\n\r\n**********/\r\n\r\n\r\nSELECT num_violated_rows, CASE WHEN denominator.num_rows = 0 THEN 0 ELSE 1.0*num_violated_rows/denominator.num_rows END  AS pct_violated_rows,\r\n  denominator.num_rows as num_denominator_rows\r\nFROM\r\n(\r\n\tSELECT COUNT_BIG(*) AS num_violated_rows\r\n\tFROM\r\n\t(\r\n\t\tSELECT m.* \r\n\t\tFROM cdm_ibm_mdcd_v993.dbo.measurement m\r\n\t\t\r\n\t\tWHERE m.measurement_concept_id =  3006315\r\n\t\tAND m.unit_concept_id = 8961\r\n\t\tAND m.value_as_number IS NOT NULL\r\n\t\tAND m.value_as_number >       1.0\r\n\t) violated_rows\r\n) violated_row_count,\r\n( \r\n\tSELECT COUNT_BIG(*) AS num_rows\r\n\tFROM cdm_ibm_mdcd_v993.dbo.measurement m\r\n\t\r\n\tWHERE measurement_concept_id =  3006315\r\n\tAND unit_concept_id = 8961\r\n\tAND value_as_number IS NOT NULL\r\n) denominator\r\n;","CHECK_NAME":"plausibleValueHigh","CHECK_LEVEL":"CONCEPT","CHECK_DESCRIPTION":"For the combination of CONCEPT_ID  3006315 (Basophils [#/volume] in Blood) and UNIT_CONCEPT_ID 8961 (thousand per cubic millimeter), the number and percent of records that have a value higher than       1.0.","CDM_TABLE_NAME":"MEASUREMENT","CDM_FIELD_NAME":"MEASUREMENT_CONCEPT_ID","CONCEPT_ID":" 3006315","UNIT_CONCEPT_ID":"8961","SQL_FILE":"concept_plausible_value_high.sql","CATEGORY":"Plausibility","SUBCATEGORY":"Atemporal","CONTEXT":"Verification","checkId":2192,"FAILED":0,"THRESHOLD_VALUE":5,"_row":"19.211"},{"NUM_VIOLATED_ROWS":0,"PCT_VIOLATED_ROWS":0,"NUM_DENOMINATOR_ROWS":0,"EXECUTION_TIME":"0.961972 secs","QUERY_TEXT":"\r\n/*********\r\nCONCEPT LEVEL check:\r\nPLAUSIBLE_VALUE_HIGH - find any MEASUREMENT records that have VALUE_AS_NUMBER with non-null value > plausible high value\r\n\r\nParameters used in this template:\r\ncdmDatabaseSchema = cdm_ibm_mdcd_v993.dbo\r\nconceptId =  3006315\r\nunitConceptId = 9435\r\nplausibleValueHigh =       1.0\r\n\r\n**********/\r\n\r\n\r\nSELECT num_violated_rows, CASE WHEN denominator.num_rows = 0 THEN 0 ELSE 1.0*num_violated_rows/denominator.num_rows END  AS pct_violated_rows,\r\n  denominator.num_rows as num_denominator_rows\r\nFROM\r\n(\r\n\tSELECT COUNT_BIG(*) AS num_violated_rows\r\n\tFROM\r\n\t(\r\n\t\tSELECT m.* \r\n\t\tFROM cdm_ibm_mdcd_v993.dbo.measurement m\r\n\t\t\r\n\t\tWHERE m.measurement_concept_id =  3006315\r\n\t\tAND m.unit_concept_id = 9435\r\n\t\tAND m.value_as_number IS NOT NULL\r\n\t\tAND m.value_as_number >       1.0\r\n\t) violated_rows\r\n) violated_row_count,\r\n( \r\n\tSELECT COUNT_BIG(*) AS num_rows\r\n\tFROM cdm_ibm_mdcd_v993.dbo.measurement m\r\n\t\r\n\tWHERE measurement_concept_id =  3006315\r\n\tAND unit_concept_id = 9435\r\n\tAND value_as_number IS NOT NULL\r\n) denominator\r\n;","CHECK_NAME":"plausibleValueHigh","CHECK_LEVEL":"CONCEPT","CHECK_DESCRIPTION":"For the combination of CONCEPT_ID  3006315 (Basophils [#/volume] in Blood) and UNIT_CONCEPT_ID 9435 (thousand per liter), the number and percent of records that have a value higher than       1.0.","CDM_TABLE_NAME":"MEASUREMENT","CDM_FIELD_NAME":"MEASUREMENT_CONCEPT_ID","CONCEPT_ID":" 3006315","UNIT_CONCEPT_ID":"9435","SQL_FILE":"concept_plausible_value_high.sql","CATEGORY":"Plausibility","SUBCATEGORY":"Atemporal","CONTEXT":"Verification","checkId":2193,"FAILED":0,"THRESHOLD_VALUE":5,"_row":"19.212"},{"NUM_VIOLATED_ROWS":0,"PCT_VIOLATED_ROWS":0,"NUM_DENOMINATOR_ROWS":0,"EXECUTION_TIME":"1.275971 secs","QUERY_TEXT":"\r\n/*********\r\nCONCEPT LEVEL check:\r\nPLAUSIBLE_VALUE_HIGH - find any MEASUREMENT records that have VALUE_AS_NUMBER with non-null value > plausible high value\r\n\r\nParameters used in this template:\r\ncdmDatabaseSchema = cdm_ibm_mdcd_v993.dbo\r\nconceptId =  3006504\r\nunitConceptId = 8554\r\nplausibleValueHigh =       6.0\r\n\r\n**********/\r\n\r\n\r\nSELECT num_violated_rows, CASE WHEN denominator.num_rows = 0 THEN 0 ELSE 1.0*num_violated_rows/denominator.num_rows END  AS pct_violated_rows,\r\n  denominator.num_rows as num_denominator_rows\r\nFROM\r\n(\r\n\tSELECT COUNT_BIG(*) AS num_violated_rows\r\n\tFROM\r\n\t(\r\n\t\tSELECT m.* \r\n\t\tFROM cdm_ibm_mdcd_v993.dbo.measurement m\r\n\t\t\r\n\t\tWHERE m.measurement_concept_id =  3006504\r\n\t\tAND m.unit_concept_id = 8554\r\n\t\tAND m.value_as_number IS NOT NULL\r\n\t\tAND m.value_as_number >       6.0\r\n\t) violated_rows\r\n) violated_row_count,\r\n( \r\n\tSELECT COUNT_BIG(*) AS num_rows\r\n\tFROM cdm_ibm_mdcd_v993.dbo.measurement m\r\n\t\r\n\tWHERE measurement_concept_id =  3006504\r\n\tAND unit_concept_id = 8554\r\n\tAND value_as_number IS NOT NULL\r\n) denominator\r\n;","CHECK_NAME":"plausibleValueHigh","CHECK_LEVEL":"CONCEPT","CHECK_DESCRIPTION":"For the combination of CONCEPT_ID  3006504 (Eosinophils/100 leukocytes in Blood) and UNIT_CONCEPT_ID 8554 (percent), the number and percent of records that have a value higher than       6.0.","CDM_TABLE_NAME":"MEASUREMENT","CDM_FIELD_NAME":"MEASUREMENT_CONCEPT_ID","CONCEPT_ID":" 3006504","UNIT_CONCEPT_ID":"8554","SQL_FILE":"concept_plausible_value_high.sql","CATEGORY":"Plausibility","SUBCATEGORY":"Atemporal","CONTEXT":"Verification","checkId":2194,"FAILED":0,"THRESHOLD_VALUE":5,"_row":"19.213"},{"NUM_VIOLATED_ROWS":0,"PCT_VIOLATED_ROWS":0,"NUM_DENOMINATOR_ROWS":0,"EXECUTION_TIME":"1.239965 secs","QUERY_TEXT":"\r\n/*********\r\nCONCEPT LEVEL check:\r\nPLAUSIBLE_VALUE_HIGH - find any MEASUREMENT records that have VALUE_AS_NUMBER with non-null value > plausible high value\r\n\r\nParameters used in this template:\r\ncdmDatabaseSchema = cdm_ibm_mdcd_v993.dbo\r\nconceptId =  3006504\r\nunitConceptId = 8647\r\nplausibleValueHigh =     400.0\r\n\r\n**********/\r\n\r\n\r\nSELECT num_violated_rows, CASE WHEN denominator.num_rows = 0 THEN 0 ELSE 1.0*num_violated_rows/denominator.num_rows END  AS pct_violated_rows,\r\n  denominator.num_rows as num_denominator_rows\r\nFROM\r\n(\r\n\tSELECT COUNT_BIG(*) AS num_violated_rows\r\n\tFROM\r\n\t(\r\n\t\tSELECT m.* \r\n\t\tFROM cdm_ibm_mdcd_v993.dbo.measurement m\r\n\t\t\r\n\t\tWHERE m.measurement_concept_id =  3006504\r\n\t\tAND m.unit_concept_id = 8647\r\n\t\tAND m.value_as_number IS NOT NULL\r\n\t\tAND m.value_as_number >     400.0\r\n\t) violated_rows\r\n) violated_row_count,\r\n( \r\n\tSELECT COUNT_BIG(*) AS num_rows\r\n\tFROM cdm_ibm_mdcd_v993.dbo.measurement m\r\n\t\r\n\tWHERE measurement_concept_id =  3006504\r\n\tAND unit_concept_id = 8647\r\n\tAND value_as_number IS NOT NULL\r\n) denominator\r\n;","CHECK_NAME":"plausibleValueHigh","CHECK_LEVEL":"CONCEPT","CHECK_DESCRIPTION":"For the combination of CONCEPT_ID  3006504 (Eosinophils/100 leukocytes in Blood) and UNIT_CONCEPT_ID 8647 (per microliter), the number and percent of records that have a value higher than     400.0.","CDM_TABLE_NAME":"MEASUREMENT","CDM_FIELD_NAME":"MEASUREMENT_CONCEPT_ID","CONCEPT_ID":" 3006504","UNIT_CONCEPT_ID":"8647","SQL_FILE":"concept_plausible_value_high.sql","CATEGORY":"Plausibility","SUBCATEGORY":"Atemporal","CONTEXT":"Verification","checkId":2195,"FAILED":0,"THRESHOLD_VALUE":5,"_row":"19.214"},{"NUM_VIOLATED_ROWS":0,"PCT_VIOLATED_ROWS":0,"NUM_DENOMINATOR_ROWS":0,"EXECUTION_TIME":"0.528982 secs","QUERY_TEXT":"\r\n/*********\r\nCONCEPT LEVEL check:\r\nPLAUSIBLE_VALUE_HIGH - find any MEASUREMENT records that have VALUE_AS_NUMBER with non-null value > plausible high value\r\n\r\nParameters used in this template:\r\ncdmDatabaseSchema = cdm_ibm_mdcd_v993.dbo\r\nconceptId =  3006504\r\nunitConceptId = 8686\r\nplausibleValueHigh =       1.0\r\n\r\n**********/\r\n\r\n\r\nSELECT num_violated_rows, CASE WHEN denominator.num_rows = 0 THEN 0 ELSE 1.0*num_violated_rows/denominator.num_rows END  AS pct_violated_rows,\r\n  denominator.num_rows as num_denominator_rows\r\nFROM\r\n(\r\n\tSELECT COUNT_BIG(*) AS num_violated_rows\r\n\tFROM\r\n\t(\r\n\t\tSELECT m.* \r\n\t\tFROM cdm_ibm_mdcd_v993.dbo.measurement m\r\n\t\t\r\n\t\tWHERE m.measurement_concept_id =  3006504\r\n\t\tAND m.unit_concept_id = 8686\r\n\t\tAND m.value_as_number IS NOT NULL\r\n\t\tAND m.value_as_number >       1.0\r\n\t) violated_rows\r\n) violated_row_count,\r\n( \r\n\tSELECT COUNT_BIG(*) AS num_rows\r\n\tFROM cdm_ibm_mdcd_v993.dbo.measurement m\r\n\t\r\n\tWHERE measurement_concept_id =  3006504\r\n\tAND unit_concept_id = 8686\r\n\tAND value_as_number IS NOT NULL\r\n) denominator\r\n;","CHECK_NAME":"plausibleValueHigh","CHECK_LEVEL":"CONCEPT","CHECK_DESCRIPTION":"For the combination of CONCEPT_ID  3006504 (Eosinophils/100 leukocytes in Blood) and UNIT_CONCEPT_ID 8686 (cubic millimeter), the number and percent of records that have a value higher than       1.0.","CDM_TABLE_NAME":"MEASUREMENT","CDM_FIELD_NAME":"MEASUREMENT_CONCEPT_ID","CONCEPT_ID":" 3006504","UNIT_CONCEPT_ID":"8686","SQL_FILE":"concept_plausible_value_high.sql","CATEGORY":"Plausibility","SUBCATEGORY":"Atemporal","CONTEXT":"Verification","checkId":2196,"FAILED":0,"THRESHOLD_VALUE":5,"_row":"19.215"},{"NUM_VIOLATED_ROWS":0,"PCT_VIOLATED_ROWS":0,"NUM_DENOMINATOR_ROWS":0,"EXECUTION_TIME":"0.547981 secs","QUERY_TEXT":"\r\n/*********\r\nCONCEPT LEVEL check:\r\nPLAUSIBLE_VALUE_HIGH - find any MEASUREMENT records that have VALUE_AS_NUMBER with non-null value > plausible high value\r\n\r\nParameters used in this template:\r\ncdmDatabaseSchema = cdm_ibm_mdcd_v993.dbo\r\nconceptId =  3006504\r\nunitConceptId = 9234\r\nplausibleValueHigh =     100.0\r\n\r\n**********/\r\n\r\n\r\nSELECT num_violated_rows, CASE WHEN denominator.num_rows = 0 THEN 0 ELSE 1.0*num_violated_rows/denominator.num_rows END  AS pct_violated_rows,\r\n  denominator.num_rows as num_denominator_rows\r\nFROM\r\n(\r\n\tSELECT COUNT_BIG(*) AS num_violated_rows\r\n\tFROM\r\n\t(\r\n\t\tSELECT m.* \r\n\t\tFROM cdm_ibm_mdcd_v993.dbo.measurement m\r\n\t\t\r\n\t\tWHERE m.measurement_concept_id =  3006504\r\n\t\tAND m.unit_concept_id = 9234\r\n\t\tAND m.value_as_number IS NOT NULL\r\n\t\tAND m.value_as_number >     100.0\r\n\t) violated_rows\r\n) violated_row_count,\r\n( \r\n\tSELECT COUNT_BIG(*) AS num_rows\r\n\tFROM cdm_ibm_mdcd_v993.dbo.measurement m\r\n\t\r\n\tWHERE measurement_concept_id =  3006504\r\n\tAND unit_concept_id = 9234\r\n\tAND value_as_number IS NOT NULL\r\n) denominator\r\n;","CHECK_NAME":"plausibleValueHigh","CHECK_LEVEL":"CONCEPT","CHECK_DESCRIPTION":"For the combination of CONCEPT_ID  3006504 (Eosinophils/100 leukocytes in Blood) and UNIT_CONCEPT_ID 9234 (volume percent), the number and percent of records that have a value higher than     100.0.","CDM_TABLE_NAME":"MEASUREMENT","CDM_FIELD_NAME":"MEASUREMENT_CONCEPT_ID","CONCEPT_ID":" 3006504","UNIT_CONCEPT_ID":"9234","SQL_FILE":"concept_plausible_value_high.sql","CATEGORY":"Plausibility","SUBCATEGORY":"Atemporal","CONTEXT":"Verification","checkId":2197,"FAILED":0,"THRESHOLD_VALUE":5,"_row":"19.216"},{"NUM_VIOLATED_ROWS":0,"PCT_VIOLATED_ROWS":0,"NUM_DENOMINATOR_ROWS":0,"EXECUTION_TIME":"0.505977 secs","QUERY_TEXT":"\r\n/*********\r\nCONCEPT LEVEL check:\r\nPLAUSIBLE_VALUE_HIGH - find any MEASUREMENT records that have VALUE_AS_NUMBER with non-null value > plausible high value\r\n\r\nParameters used in this template:\r\ncdmDatabaseSchema = cdm_ibm_mdcd_v993.dbo\r\nconceptId =  3006504\r\nunitConceptId = 9665\r\nplausibleValueHigh =     500.0\r\n\r\n**********/\r\n\r\n\r\nSELECT num_violated_rows, CASE WHEN denominator.num_rows = 0 THEN 0 ELSE 1.0*num_violated_rows/denominator.num_rows END  AS pct_violated_rows,\r\n  denominator.num_rows as num_denominator_rows\r\nFROM\r\n(\r\n\tSELECT COUNT_BIG(*) AS num_violated_rows\r\n\tFROM\r\n\t(\r\n\t\tSELECT m.* \r\n\t\tFROM cdm_ibm_mdcd_v993.dbo.measurement m\r\n\t\t\r\n\t\tWHERE m.measurement_concept_id =  3006504\r\n\t\tAND m.unit_concept_id = 9665\r\n\t\tAND m.value_as_number IS NOT NULL\r\n\t\tAND m.value_as_number >     500.0\r\n\t) violated_rows\r\n) violated_row_count,\r\n( \r\n\tSELECT COUNT_BIG(*) AS num_rows\r\n\tFROM cdm_ibm_mdcd_v993.dbo.measurement m\r\n\t\r\n\tWHERE measurement_concept_id =  3006504\r\n\tAND unit_concept_id = 9665\r\n\tAND value_as_number IS NOT NULL\r\n) denominator\r\n;","CHECK_NAME":"plausibleValueHigh","CHECK_LEVEL":"CONCEPT","CHECK_DESCRIPTION":"For the combination of CONCEPT_ID  3006504 (Eosinophils/100 leukocytes in Blood) and UNIT_CONCEPT_ID 9665 (microliter), the number and percent of records that have a value higher than     500.0.","CDM_TABLE_NAME":"MEASUREMENT","CDM_FIELD_NAME":"MEASUREMENT_CONCEPT_ID","CONCEPT_ID":" 3006504","UNIT_CONCEPT_ID":"9665","SQL_FILE":"concept_plausible_value_high.sql","CATEGORY":"Plausibility","SUBCATEGORY":"Atemporal","CONTEXT":"Verification","checkId":2198,"FAILED":0,"THRESHOLD_VALUE":5,"_row":"19.217"},{"NUM_VIOLATED_ROWS":0,"PCT_VIOLATED_ROWS":0,"NUM_DENOMINATOR_ROWS":0,"EXECUTION_TIME":"2.130948 secs","QUERY_TEXT":"\r\n/*********\r\nCONCEPT LEVEL check:\r\nPLAUSIBLE_VALUE_HIGH - find any MEASUREMENT records that have VALUE_AS_NUMBER with non-null value > plausible high value\r\n\r\nParameters used in this template:\r\ncdmDatabaseSchema = cdm_ibm_mdcd_v993.dbo\r\nconceptId =  3006576\r\nunitConceptId = 8753\r\nplausibleValueHigh =      47.0\r\n\r\n**********/\r\n\r\n\r\nSELECT num_violated_rows, CASE WHEN denominator.num_rows = 0 THEN 0 ELSE 1.0*num_violated_rows/denominator.num_rows END  AS pct_violated_rows,\r\n  denominator.num_rows as num_denominator_rows\r\nFROM\r\n(\r\n\tSELECT COUNT_BIG(*) AS num_violated_rows\r\n\tFROM\r\n\t(\r\n\t\tSELECT m.* \r\n\t\tFROM cdm_ibm_mdcd_v993.dbo.measurement m\r\n\t\t\r\n\t\tWHERE m.measurement_concept_id =  3006576\r\n\t\tAND m.unit_concept_id = 8753\r\n\t\tAND m.value_as_number IS NOT NULL\r\n\t\tAND m.value_as_number >      47.0\r\n\t) violated_rows\r\n) violated_row_count,\r\n( \r\n\tSELECT COUNT_BIG(*) AS num_rows\r\n\tFROM cdm_ibm_mdcd_v993.dbo.measurement m\r\n\t\r\n\tWHERE measurement_concept_id =  3006576\r\n\tAND unit_concept_id = 8753\r\n\tAND value_as_number IS NOT NULL\r\n) denominator\r\n;","CHECK_NAME":"plausibleValueHigh","CHECK_LEVEL":"CONCEPT","CHECK_DESCRIPTION":"For the combination of CONCEPT_ID  3006576 (Bicarbonate [Moles/volume] in Blood) and UNIT_CONCEPT_ID 8753 (millimole per liter), the number and percent of records that have a value higher than      47.0.","CDM_TABLE_NAME":"MEASUREMENT","CDM_FIELD_NAME":"MEASUREMENT_CONCEPT_ID","CONCEPT_ID":" 3006576","UNIT_CONCEPT_ID":"8753","SQL_FILE":"concept_plausible_value_high.sql","CATEGORY":"Plausibility","SUBCATEGORY":"Atemporal","CONTEXT":"Verification","checkId":2199,"FAILED":0,"THRESHOLD_VALUE":5,"_row":"19.218"},{"NUM_VIOLATED_ROWS":0,"PCT_VIOLATED_ROWS":0,"NUM_DENOMINATOR_ROWS":0,"EXECUTION_TIME":"0.645976 secs","QUERY_TEXT":"\r\n/*********\r\nCONCEPT LEVEL check:\r\nPLAUSIBLE_VALUE_HIGH - find any MEASUREMENT records that have VALUE_AS_NUMBER with non-null value > plausible high value\r\n\r\nParameters used in this template:\r\ncdmDatabaseSchema = cdm_ibm_mdcd_v993.dbo\r\nconceptId =  3006576\r\nunitConceptId = 9556\r\nplausibleValueHigh =      55.0\r\n\r\n**********/\r\n\r\n\r\nSELECT num_violated_rows, CASE WHEN denominator.num_rows = 0 THEN 0 ELSE 1.0*num_violated_rows/denominator.num_rows END  AS pct_violated_rows,\r\n  denominator.num_rows as num_denominator_rows\r\nFROM\r\n(\r\n\tSELECT COUNT_BIG(*) AS num_violated_rows\r\n\tFROM\r\n\t(\r\n\t\tSELECT m.* \r\n\t\tFROM cdm_ibm_mdcd_v993.dbo.measurement m\r\n\t\t\r\n\t\tWHERE m.measurement_concept_id =  3006576\r\n\t\tAND m.unit_concept_id = 9556\r\n\t\tAND m.value_as_number IS NOT NULL\r\n\t\tAND m.value_as_number >      55.0\r\n\t) violated_rows\r\n) violated_row_count,\r\n( \r\n\tSELECT COUNT_BIG(*) AS num_rows\r\n\tFROM cdm_ibm_mdcd_v993.dbo.measurement m\r\n\t\r\n\tWHERE measurement_concept_id =  3006576\r\n\tAND unit_concept_id = 9556\r\n\tAND value_as_number IS NOT NULL\r\n) denominator\r\n;","CHECK_NAME":"plausibleValueHigh","CHECK_LEVEL":"CONCEPT","CHECK_DESCRIPTION":"For the combination of CONCEPT_ID  3006576 (Bicarbonate [Moles/volume] in Blood) and UNIT_CONCEPT_ID 9556 (milliequivalent per kilogram), the number and percent of records that have a value higher than      55.0.","CDM_TABLE_NAME":"MEASUREMENT","CDM_FIELD_NAME":"MEASUREMENT_CONCEPT_ID","CONCEPT_ID":" 3006576","UNIT_CONCEPT_ID":"9556","SQL_FILE":"concept_plausible_value_high.sql","CATEGORY":"Plausibility","SUBCATEGORY":"Atemporal","CONTEXT":"Verification","checkId":2200,"FAILED":0,"THRESHOLD_VALUE":5,"_row":"19.219"},{"NUM_VIOLATED_ROWS":0,"PCT_VIOLATED_ROWS":0,"NUM_DENOMINATOR_ROWS":0,"EXECUTION_TIME":"0.627988 secs","QUERY_TEXT":"\r\n/*********\r\nCONCEPT LEVEL check:\r\nPLAUSIBLE_VALUE_HIGH - find any MEASUREMENT records that have VALUE_AS_NUMBER with non-null value > plausible high value\r\n\r\nParameters used in this template:\r\ncdmDatabaseSchema = cdm_ibm_mdcd_v993.dbo\r\nconceptId =  3006576\r\nunitConceptId = 9557\r\nplausibleValueHigh =      55.0\r\n\r\n**********/\r\n\r\n\r\nSELECT num_violated_rows, CASE WHEN denominator.num_rows = 0 THEN 0 ELSE 1.0*num_violated_rows/denominator.num_rows END  AS pct_violated_rows,\r\n  denominator.num_rows as num_denominator_rows\r\nFROM\r\n(\r\n\tSELECT COUNT_BIG(*) AS num_violated_rows\r\n\tFROM\r\n\t(\r\n\t\tSELECT m.* \r\n\t\tFROM cdm_ibm_mdcd_v993.dbo.measurement m\r\n\t\t\r\n\t\tWHERE m.measurement_concept_id =  3006576\r\n\t\tAND m.unit_concept_id = 9557\r\n\t\tAND m.value_as_number IS NOT NULL\r\n\t\tAND m.value_as_number >      55.0\r\n\t) violated_rows\r\n) violated_row_count,\r\n( \r\n\tSELECT COUNT_BIG(*) AS num_rows\r\n\tFROM cdm_ibm_mdcd_v993.dbo.measurement m\r\n\t\r\n\tWHERE measurement_concept_id =  3006576\r\n\tAND unit_concept_id = 9557\r\n\tAND value_as_number IS NOT NULL\r\n) denominator\r\n;","CHECK_NAME":"plausibleValueHigh","CHECK_LEVEL":"CONCEPT","CHECK_DESCRIPTION":"For the combination of CONCEPT_ID  3006576 (Bicarbonate [Moles/volume] in Blood) and UNIT_CONCEPT_ID 9557 (milliequivalent per liter), the number and percent of records that have a value higher than      55.0.","CDM_TABLE_NAME":"MEASUREMENT","CDM_FIELD_NAME":"MEASUREMENT_CONCEPT_ID","CONCEPT_ID":" 3006576","UNIT_CONCEPT_ID":"9557","SQL_FILE":"concept_plausible_value_high.sql","CATEGORY":"Plausibility","SUBCATEGORY":"Atemporal","CONTEXT":"Verification","checkId":2201,"FAILED":0,"THRESHOLD_VALUE":5,"_row":"19.220"},{"NUM_VIOLATED_ROWS":0,"PCT_VIOLATED_ROWS":0,"NUM_DENOMINATOR_ROWS":0,"EXECUTION_TIME":"0.526974 secs","QUERY_TEXT":"\r\n/*********\r\nCONCEPT LEVEL check:\r\nPLAUSIBLE_VALUE_HIGH - find any MEASUREMENT records that have VALUE_AS_NUMBER with non-null value > plausible high value\r\n\r\nParameters used in this template:\r\ncdmDatabaseSchema = cdm_ibm_mdcd_v993.dbo\r\nconceptId =  3006717\r\nunitConceptId = 8840\r\nplausibleValueHigh =     200.0\r\n\r\n**********/\r\n\r\n\r\nSELECT num_violated_rows, CASE WHEN denominator.num_rows = 0 THEN 0 ELSE 1.0*num_violated_rows/denominator.num_rows END  AS pct_violated_rows,\r\n  denominator.num_rows as num_denominator_rows\r\nFROM\r\n(\r\n\tSELECT COUNT_BIG(*) AS num_violated_rows\r\n\tFROM\r\n\t(\r\n\t\tSELECT m.* \r\n\t\tFROM cdm_ibm_mdcd_v993.dbo.measurement m\r\n\t\t\r\n\t\tWHERE m.measurement_concept_id =  3006717\r\n\t\tAND m.unit_concept_id = 8840\r\n\t\tAND m.value_as_number IS NOT NULL\r\n\t\tAND m.value_as_number >     200.0\r\n\t) violated_rows\r\n) violated_row_count,\r\n( \r\n\tSELECT COUNT_BIG(*) AS num_rows\r\n\tFROM cdm_ibm_mdcd_v993.dbo.measurement m\r\n\t\r\n\tWHERE measurement_concept_id =  3006717\r\n\tAND unit_concept_id = 8840\r\n\tAND value_as_number IS NOT NULL\r\n) denominator\r\n;","CHECK_NAME":"plausibleValueHigh","CHECK_LEVEL":"CONCEPT","CHECK_DESCRIPTION":"For the combination of CONCEPT_ID  3006717 (Glucose [Mass/volume] in Serum or Plasma --2 hours post 100 g glucose PO) and UNIT_CONCEPT_ID 8840 (milligram per deciliter), the number and percent of records that have a value higher than     200.0.","CDM_TABLE_NAME":"MEASUREMENT","CDM_FIELD_NAME":"MEASUREMENT_CONCEPT_ID","CONCEPT_ID":" 3006717","UNIT_CONCEPT_ID":"8840","SQL_FILE":"concept_plausible_value_high.sql","CATEGORY":"Plausibility","SUBCATEGORY":"Atemporal","CONTEXT":"Verification","checkId":2202,"FAILED":0,"THRESHOLD_VALUE":5,"_row":"19.221"},{"NUM_VIOLATED_ROWS":0,"PCT_VIOLATED_ROWS":0,"NUM_DENOMINATOR_ROWS":0,"EXECUTION_TIME":"0.560971 secs","QUERY_TEXT":"\r\n/*********\r\nCONCEPT LEVEL check:\r\nPLAUSIBLE_VALUE_HIGH - find any MEASUREMENT records that have VALUE_AS_NUMBER with non-null value > plausible high value\r\n\r\nParameters used in this template:\r\ncdmDatabaseSchema = cdm_ibm_mdcd_v993.dbo\r\nconceptId =  3006734\r\nunitConceptId = 8554\r\nplausibleValueHigh =     100.0\r\n\r\n**********/\r\n\r\n\r\nSELECT num_violated_rows, CASE WHEN denominator.num_rows = 0 THEN 0 ELSE 1.0*num_violated_rows/denominator.num_rows END  AS pct_violated_rows,\r\n  denominator.num_rows as num_denominator_rows\r\nFROM\r\n(\r\n\tSELECT COUNT_BIG(*) AS num_violated_rows\r\n\tFROM\r\n\t(\r\n\t\tSELECT m.* \r\n\t\tFROM cdm_ibm_mdcd_v993.dbo.measurement m\r\n\t\t\r\n\t\tWHERE m.measurement_concept_id =  3006734\r\n\t\tAND m.unit_concept_id = 8554\r\n\t\tAND m.value_as_number IS NOT NULL\r\n\t\tAND m.value_as_number >     100.0\r\n\t) violated_rows\r\n) violated_row_count,\r\n( \r\n\tSELECT COUNT_BIG(*) AS num_rows\r\n\tFROM cdm_ibm_mdcd_v993.dbo.measurement m\r\n\t\r\n\tWHERE measurement_concept_id =  3006734\r\n\tAND unit_concept_id = 8554\r\n\tAND value_as_number IS NOT NULL\r\n) denominator\r\n;","CHECK_NAME":"plausibleValueHigh","CHECK_LEVEL":"CONCEPT","CHECK_DESCRIPTION":"For the combination of CONCEPT_ID  3006734 (White Oak IgE Ab [Units/volume] in Serum) and UNIT_CONCEPT_ID 8554 (percent), the number and percent of records that have a value higher than     100.0.","CDM_TABLE_NAME":"MEASUREMENT","CDM_FIELD_NAME":"MEASUREMENT_CONCEPT_ID","CONCEPT_ID":" 3006734","UNIT_CONCEPT_ID":"8554","SQL_FILE":"concept_plausible_value_high.sql","CATEGORY":"Plausibility","SUBCATEGORY":"Atemporal","CONTEXT":"Verification","checkId":2203,"FAILED":0,"THRESHOLD_VALUE":5,"_row":"19.222"},{"NUM_VIOLATED_ROWS":0,"PCT_VIOLATED_ROWS":0,"NUM_DENOMINATOR_ROWS":0,"EXECUTION_TIME":"6.221822 secs","QUERY_TEXT":"\r\n/*********\r\nCONCEPT LEVEL check:\r\nPLAUSIBLE_VALUE_HIGH - find any MEASUREMENT records that have VALUE_AS_NUMBER with non-null value > plausible high value\r\n\r\nParameters used in this template:\r\ncdmDatabaseSchema = cdm_ibm_mdcd_v993.dbo\r\nconceptId =  3006906\r\nunitConceptId = 8753\r\nplausibleValueHigh =      81.0\r\n\r\n**********/\r\n\r\n\r\nSELECT num_violated_rows, CASE WHEN denominator.num_rows = 0 THEN 0 ELSE 1.0*num_violated_rows/denominator.num_rows END  AS pct_violated_rows,\r\n  denominator.num_rows as num_denominator_rows\r\nFROM\r\n(\r\n\tSELECT COUNT_BIG(*) AS num_violated_rows\r\n\tFROM\r\n\t(\r\n\t\tSELECT m.* \r\n\t\tFROM cdm_ibm_mdcd_v993.dbo.measurement m\r\n\t\t\r\n\t\tWHERE m.measurement_concept_id =  3006906\r\n\t\tAND m.unit_concept_id = 8753\r\n\t\tAND m.value_as_number IS NOT NULL\r\n\t\tAND m.value_as_number >      81.0\r\n\t) violated_rows\r\n) violated_row_count,\r\n( \r\n\tSELECT COUNT_BIG(*) AS num_rows\r\n\tFROM cdm_ibm_mdcd_v993.dbo.measurement m\r\n\t\r\n\tWHERE measurement_concept_id =  3006906\r\n\tAND unit_concept_id = 8753\r\n\tAND value_as_number IS NOT NULL\r\n) denominator\r\n;","CHECK_NAME":"plausibleValueHigh","CHECK_LEVEL":"CONCEPT","CHECK_DESCRIPTION":"For the combination of CONCEPT_ID  3006906 (Calcium [Mass/volume] in Serum or Plasma) and UNIT_CONCEPT_ID 8753 (millimole per liter), the number and percent of records that have a value higher than      81.0.","CDM_TABLE_NAME":"MEASUREMENT","CDM_FIELD_NAME":"MEASUREMENT_CONCEPT_ID","CONCEPT_ID":" 3006906","UNIT_CONCEPT_ID":"8753","SQL_FILE":"concept_plausible_value_high.sql","CATEGORY":"Plausibility","SUBCATEGORY":"Atemporal","CONTEXT":"Verification","checkId":2204,"FAILED":0,"THRESHOLD_VALUE":5,"_row":"19.223"},{"NUM_VIOLATED_ROWS":0,"PCT_VIOLATED_ROWS":0,"NUM_DENOMINATOR_ROWS":0,"EXECUTION_TIME":"6.570827 secs","QUERY_TEXT":"\r\n/*********\r\nCONCEPT LEVEL check:\r\nPLAUSIBLE_VALUE_HIGH - find any MEASUREMENT records that have VALUE_AS_NUMBER with non-null value > plausible high value\r\n\r\nParameters used in this template:\r\ncdmDatabaseSchema = cdm_ibm_mdcd_v993.dbo\r\nconceptId =  3006906\r\nunitConceptId = 8840\r\nplausibleValueHigh =      13.0\r\n\r\n**********/\r\n\r\n\r\nSELECT num_violated_rows, CASE WHEN denominator.num_rows = 0 THEN 0 ELSE 1.0*num_violated_rows/denominator.num_rows END  AS pct_violated_rows,\r\n  denominator.num_rows as num_denominator_rows\r\nFROM\r\n(\r\n\tSELECT COUNT_BIG(*) AS num_violated_rows\r\n\tFROM\r\n\t(\r\n\t\tSELECT m.* \r\n\t\tFROM cdm_ibm_mdcd_v993.dbo.measurement m\r\n\t\t\r\n\t\tWHERE m.measurement_concept_id =  3006906\r\n\t\tAND m.unit_concept_id = 8840\r\n\t\tAND m.value_as_number IS NOT NULL\r\n\t\tAND m.value_as_number >      13.0\r\n\t) violated_rows\r\n) violated_row_count,\r\n( \r\n\tSELECT COUNT_BIG(*) AS num_rows\r\n\tFROM cdm_ibm_mdcd_v993.dbo.measurement m\r\n\t\r\n\tWHERE measurement_concept_id =  3006906\r\n\tAND unit_concept_id = 8840\r\n\tAND value_as_number IS NOT NULL\r\n) denominator\r\n;","CHECK_NAME":"plausibleValueHigh","CHECK_LEVEL":"CONCEPT","CHECK_DESCRIPTION":"For the combination of CONCEPT_ID  3006906 (Calcium [Mass/volume] in Serum or Plasma) and UNIT_CONCEPT_ID 8840 (milligram per deciliter), the number and percent of records that have a value higher than      13.0.","CDM_TABLE_NAME":"MEASUREMENT","CDM_FIELD_NAME":"MEASUREMENT_CONCEPT_ID","CONCEPT_ID":" 3006906","UNIT_CONCEPT_ID":"8840","SQL_FILE":"concept_plausible_value_high.sql","CATEGORY":"Plausibility","SUBCATEGORY":"Atemporal","CONTEXT":"Verification","checkId":2205,"FAILED":0,"THRESHOLD_VALUE":5,"_row":"19.224"},{"NUM_VIOLATED_ROWS":0,"PCT_VIOLATED_ROWS":0,"NUM_DENOMINATOR_ROWS":0,"EXECUTION_TIME":"1.069968 secs","QUERY_TEXT":"\r\n/*********\r\nCONCEPT LEVEL check:\r\nPLAUSIBLE_VALUE_HIGH - find any MEASUREMENT records that have VALUE_AS_NUMBER with non-null value > plausible high value\r\n\r\nParameters used in this template:\r\ncdmDatabaseSchema = cdm_ibm_mdcd_v993.dbo\r\nconceptId =  3006906\r\nunitConceptId = 8845\r\nplausibleValueHigh =      13.0\r\n\r\n**********/\r\n\r\n\r\nSELECT num_violated_rows, CASE WHEN denominator.num_rows = 0 THEN 0 ELSE 1.0*num_violated_rows/denominator.num_rows END  AS pct_violated_rows,\r\n  denominator.num_rows as num_denominator_rows\r\nFROM\r\n(\r\n\tSELECT COUNT_BIG(*) AS num_violated_rows\r\n\tFROM\r\n\t(\r\n\t\tSELECT m.* \r\n\t\tFROM cdm_ibm_mdcd_v993.dbo.measurement m\r\n\t\t\r\n\t\tWHERE m.measurement_concept_id =  3006906\r\n\t\tAND m.unit_concept_id = 8845\r\n\t\tAND m.value_as_number IS NOT NULL\r\n\t\tAND m.value_as_number >      13.0\r\n\t) violated_rows\r\n) violated_row_count,\r\n( \r\n\tSELECT COUNT_BIG(*) AS num_rows\r\n\tFROM cdm_ibm_mdcd_v993.dbo.measurement m\r\n\t\r\n\tWHERE measurement_concept_id =  3006906\r\n\tAND unit_concept_id = 8845\r\n\tAND value_as_number IS NOT NULL\r\n) denominator\r\n;","CHECK_NAME":"plausibleValueHigh","CHECK_LEVEL":"CONCEPT","CHECK_DESCRIPTION":"For the combination of CONCEPT_ID  3006906 (Calcium [Mass/volume] in Serum or Plasma) and UNIT_CONCEPT_ID 8845 (picogram per milliliter), the number and percent of records that have a value higher than      13.0.","CDM_TABLE_NAME":"MEASUREMENT","CDM_FIELD_NAME":"MEASUREMENT_CONCEPT_ID","CONCEPT_ID":" 3006906","UNIT_CONCEPT_ID":"8845","SQL_FILE":"concept_plausible_value_high.sql","CATEGORY":"Plausibility","SUBCATEGORY":"Atemporal","CONTEXT":"Verification","checkId":2206,"FAILED":0,"THRESHOLD_VALUE":5,"_row":"19.225"},{"NUM_VIOLATED_ROWS":0,"PCT_VIOLATED_ROWS":0,"NUM_DENOMINATOR_ROWS":0,"EXECUTION_TIME":"2.164925 secs","QUERY_TEXT":"\r\n/*********\r\nCONCEPT LEVEL check:\r\nPLAUSIBLE_VALUE_HIGH - find any MEASUREMENT records that have VALUE_AS_NUMBER with non-null value > plausible high value\r\n\r\nParameters used in this template:\r\ncdmDatabaseSchema = cdm_ibm_mdcd_v993.dbo\r\nconceptId =  3006906\r\nunitConceptId = 8861\r\nplausibleValueHigh =      13.0\r\n\r\n**********/\r\n\r\n\r\nSELECT num_violated_rows, CASE WHEN denominator.num_rows = 0 THEN 0 ELSE 1.0*num_violated_rows/denominator.num_rows END  AS pct_violated_rows,\r\n  denominator.num_rows as num_denominator_rows\r\nFROM\r\n(\r\n\tSELECT COUNT_BIG(*) AS num_violated_rows\r\n\tFROM\r\n\t(\r\n\t\tSELECT m.* \r\n\t\tFROM cdm_ibm_mdcd_v993.dbo.measurement m\r\n\t\t\r\n\t\tWHERE m.measurement_concept_id =  3006906\r\n\t\tAND m.unit_concept_id = 8861\r\n\t\tAND m.value_as_number IS NOT NULL\r\n\t\tAND m.value_as_number >      13.0\r\n\t) violated_rows\r\n) violated_row_count,\r\n( \r\n\tSELECT COUNT_BIG(*) AS num_rows\r\n\tFROM cdm_ibm_mdcd_v993.dbo.measurement m\r\n\t\r\n\tWHERE measurement_concept_id =  3006906\r\n\tAND unit_concept_id = 8861\r\n\tAND value_as_number IS NOT NULL\r\n) denominator\r\n;","CHECK_NAME":"plausibleValueHigh","CHECK_LEVEL":"CONCEPT","CHECK_DESCRIPTION":"For the combination of CONCEPT_ID  3006906 (Calcium [Mass/volume] in Serum or Plasma) and UNIT_CONCEPT_ID 8861 (milligram per milliliter), the number and percent of records that have a value higher than      13.0.","CDM_TABLE_NAME":"MEASUREMENT","CDM_FIELD_NAME":"MEASUREMENT_CONCEPT_ID","CONCEPT_ID":" 3006906","UNIT_CONCEPT_ID":"8861","SQL_FILE":"concept_plausible_value_high.sql","CATEGORY":"Plausibility","SUBCATEGORY":"Atemporal","CONTEXT":"Verification","checkId":2207,"FAILED":0,"THRESHOLD_VALUE":5,"_row":"19.226"},{"NUM_VIOLATED_ROWS":0,"PCT_VIOLATED_ROWS":0,"NUM_DENOMINATOR_ROWS":0,"EXECUTION_TIME":"5.788860 secs","QUERY_TEXT":"\r\n/*********\r\nCONCEPT LEVEL check:\r\nPLAUSIBLE_VALUE_HIGH - find any MEASUREMENT records that have VALUE_AS_NUMBER with non-null value > plausible high value\r\n\r\nParameters used in this template:\r\ncdmDatabaseSchema = cdm_ibm_mdcd_v993.dbo\r\nconceptId =  3006923\r\nunitConceptId = 8554\r\nplausibleValueHigh =    2000.0\r\n\r\n**********/\r\n\r\n\r\nSELECT num_violated_rows, CASE WHEN denominator.num_rows = 0 THEN 0 ELSE 1.0*num_violated_rows/denominator.num_rows END  AS pct_violated_rows,\r\n  denominator.num_rows as num_denominator_rows\r\nFROM\r\n(\r\n\tSELECT COUNT_BIG(*) AS num_violated_rows\r\n\tFROM\r\n\t(\r\n\t\tSELECT m.* \r\n\t\tFROM cdm_ibm_mdcd_v993.dbo.measurement m\r\n\t\t\r\n\t\tWHERE m.measurement_concept_id =  3006923\r\n\t\tAND m.unit_concept_id = 8554\r\n\t\tAND m.value_as_number IS NOT NULL\r\n\t\tAND m.value_as_number >    2000.0\r\n\t) violated_rows\r\n) violated_row_count,\r\n( \r\n\tSELECT COUNT_BIG(*) AS num_rows\r\n\tFROM cdm_ibm_mdcd_v993.dbo.measurement m\r\n\t\r\n\tWHERE measurement_concept_id =  3006923\r\n\tAND unit_concept_id = 8554\r\n\tAND value_as_number IS NOT NULL\r\n) denominator\r\n;","CHECK_NAME":"plausibleValueHigh","CHECK_LEVEL":"CONCEPT","CHECK_DESCRIPTION":"For the combination of CONCEPT_ID  3006923 (Alanine aminotransferase [Enzymatic activity/volume] in Serum or Plasma) and UNIT_CONCEPT_ID 8554 (percent), the number and percent of records that have a value higher than    2000.0.","CDM_TABLE_NAME":"MEASUREMENT","CDM_FIELD_NAME":"MEASUREMENT_CONCEPT_ID","CONCEPT_ID":" 3006923","UNIT_CONCEPT_ID":"8554","SQL_FILE":"concept_plausible_value_high.sql","CATEGORY":"Plausibility","SUBCATEGORY":"Atemporal","CONTEXT":"Verification","checkId":2208,"FAILED":0,"THRESHOLD_VALUE":5,"_row":"19.227"},{"NUM_VIOLATED_ROWS":0,"PCT_VIOLATED_ROWS":0,"NUM_DENOMINATOR_ROWS":0,"EXECUTION_TIME":"1.062970 secs","QUERY_TEXT":"\r\n/*********\r\nCONCEPT LEVEL check:\r\nPLAUSIBLE_VALUE_HIGH - find any MEASUREMENT records that have VALUE_AS_NUMBER with non-null value > plausible high value\r\n\r\nParameters used in this template:\r\ncdmDatabaseSchema = cdm_ibm_mdcd_v993.dbo\r\nconceptId =  3006923\r\nunitConceptId = 8645\r\nplausibleValueHigh =    2000.0\r\n\r\n**********/\r\n\r\n\r\nSELECT num_violated_rows, CASE WHEN denominator.num_rows = 0 THEN 0 ELSE 1.0*num_violated_rows/denominator.num_rows END  AS pct_violated_rows,\r\n  denominator.num_rows as num_denominator_rows\r\nFROM\r\n(\r\n\tSELECT COUNT_BIG(*) AS num_violated_rows\r\n\tFROM\r\n\t(\r\n\t\tSELECT m.* \r\n\t\tFROM cdm_ibm_mdcd_v993.dbo.measurement m\r\n\t\t\r\n\t\tWHERE m.measurement_concept_id =  3006923\r\n\t\tAND m.unit_concept_id = 8645\r\n\t\tAND m.value_as_number IS NOT NULL\r\n\t\tAND m.value_as_number >    2000.0\r\n\t) violated_rows\r\n) violated_row_count,\r\n( \r\n\tSELECT COUNT_BIG(*) AS num_rows\r\n\tFROM cdm_ibm_mdcd_v993.dbo.measurement m\r\n\t\r\n\tWHERE measurement_concept_id =  3006923\r\n\tAND unit_concept_id = 8645\r\n\tAND value_as_number IS NOT NULL\r\n) denominator\r\n;","CHECK_NAME":"plausibleValueHigh","CHECK_LEVEL":"CONCEPT","CHECK_DESCRIPTION":"For the combination of CONCEPT_ID  3006923 (Alanine aminotransferase [Enzymatic activity/volume] in Serum or Plasma) and UNIT_CONCEPT_ID 8645 (unit per liter), the number and percent of records that have a value higher than    2000.0.","CDM_TABLE_NAME":"MEASUREMENT","CDM_FIELD_NAME":"MEASUREMENT_CONCEPT_ID","CONCEPT_ID":" 3006923","UNIT_CONCEPT_ID":"8645","SQL_FILE":"concept_plausible_value_high.sql","CATEGORY":"Plausibility","SUBCATEGORY":"Atemporal","CONTEXT":"Verification","checkId":2209,"FAILED":0,"THRESHOLD_VALUE":5,"_row":"19.228"},{"NUM_VIOLATED_ROWS":0,"PCT_VIOLATED_ROWS":0,"NUM_DENOMINATOR_ROWS":0,"EXECUTION_TIME":"0.537990 secs","QUERY_TEXT":"\r\n/*********\r\nCONCEPT LEVEL check:\r\nPLAUSIBLE_VALUE_HIGH - find any MEASUREMENT records that have VALUE_AS_NUMBER with non-null value > plausible high value\r\n\r\nParameters used in this template:\r\ncdmDatabaseSchema = cdm_ibm_mdcd_v993.dbo\r\nconceptId =  3006923\r\nunitConceptId = 8713\r\nplausibleValueHigh =    2000.0\r\n\r\n**********/\r\n\r\n\r\nSELECT num_violated_rows, CASE WHEN denominator.num_rows = 0 THEN 0 ELSE 1.0*num_violated_rows/denominator.num_rows END  AS pct_violated_rows,\r\n  denominator.num_rows as num_denominator_rows\r\nFROM\r\n(\r\n\tSELECT COUNT_BIG(*) AS num_violated_rows\r\n\tFROM\r\n\t(\r\n\t\tSELECT m.* \r\n\t\tFROM cdm_ibm_mdcd_v993.dbo.measurement m\r\n\t\t\r\n\t\tWHERE m.measurement_concept_id =  3006923\r\n\t\tAND m.unit_concept_id = 8713\r\n\t\tAND m.value_as_number IS NOT NULL\r\n\t\tAND m.value_as_number >    2000.0\r\n\t) violated_rows\r\n) violated_row_count,\r\n( \r\n\tSELECT COUNT_BIG(*) AS num_rows\r\n\tFROM cdm_ibm_mdcd_v993.dbo.measurement m\r\n\t\r\n\tWHERE measurement_concept_id =  3006923\r\n\tAND unit_concept_id = 8713\r\n\tAND value_as_number IS NOT NULL\r\n) denominator\r\n;","CHECK_NAME":"plausibleValueHigh","CHECK_LEVEL":"CONCEPT","CHECK_DESCRIPTION":"For the combination of CONCEPT_ID  3006923 (Alanine aminotransferase [Enzymatic activity/volume] in Serum or Plasma) and UNIT_CONCEPT_ID 8713 (gram per deciliter), the number and percent of records that have a value higher than    2000.0.","CDM_TABLE_NAME":"MEASUREMENT","CDM_FIELD_NAME":"MEASUREMENT_CONCEPT_ID","CONCEPT_ID":" 3006923","UNIT_CONCEPT_ID":"8713","SQL_FILE":"concept_plausible_value_high.sql","CATEGORY":"Plausibility","SUBCATEGORY":"Atemporal","CONTEXT":"Verification","checkId":2210,"FAILED":0,"THRESHOLD_VALUE":5,"_row":"19.229"},{"NUM_VIOLATED_ROWS":0,"PCT_VIOLATED_ROWS":0,"NUM_DENOMINATOR_ROWS":0,"EXECUTION_TIME":"0.504979 secs","QUERY_TEXT":"\r\n/*********\r\nCONCEPT LEVEL check:\r\nPLAUSIBLE_VALUE_HIGH - find any MEASUREMENT records that have VALUE_AS_NUMBER with non-null value > plausible high value\r\n\r\nParameters used in this template:\r\ncdmDatabaseSchema = cdm_ibm_mdcd_v993.dbo\r\nconceptId =  3006923\r\nunitConceptId = 8748\r\nplausibleValueHigh =    2000.0\r\n\r\n**********/\r\n\r\n\r\nSELECT num_violated_rows, CASE WHEN denominator.num_rows = 0 THEN 0 ELSE 1.0*num_violated_rows/denominator.num_rows END  AS pct_violated_rows,\r\n  denominator.num_rows as num_denominator_rows\r\nFROM\r\n(\r\n\tSELECT COUNT_BIG(*) AS num_violated_rows\r\n\tFROM\r\n\t(\r\n\t\tSELECT m.* \r\n\t\tFROM cdm_ibm_mdcd_v993.dbo.measurement m\r\n\t\t\r\n\t\tWHERE m.measurement_concept_id =  3006923\r\n\t\tAND m.unit_concept_id = 8748\r\n\t\tAND m.value_as_number IS NOT NULL\r\n\t\tAND m.value_as_number >    2000.0\r\n\t) violated_rows\r\n) violated_row_count,\r\n( \r\n\tSELECT COUNT_BIG(*) AS num_rows\r\n\tFROM cdm_ibm_mdcd_v993.dbo.measurement m\r\n\t\r\n\tWHERE measurement_concept_id =  3006923\r\n\tAND unit_concept_id = 8748\r\n\tAND value_as_number IS NOT NULL\r\n) denominator\r\n;","CHECK_NAME":"plausibleValueHigh","CHECK_LEVEL":"CONCEPT","CHECK_DESCRIPTION":"For the combination of CONCEPT_ID  3006923 (Alanine aminotransferase [Enzymatic activity/volume] in Serum or Plasma) and UNIT_CONCEPT_ID 8748 (microgram per liter), the number and percent of records that have a value higher than    2000.0.","CDM_TABLE_NAME":"MEASUREMENT","CDM_FIELD_NAME":"MEASUREMENT_CONCEPT_ID","CONCEPT_ID":" 3006923","UNIT_CONCEPT_ID":"8748","SQL_FILE":"concept_plausible_value_high.sql","CATEGORY":"Plausibility","SUBCATEGORY":"Atemporal","CONTEXT":"Verification","checkId":2211,"FAILED":0,"THRESHOLD_VALUE":5,"_row":"19.230"},{"NUM_VIOLATED_ROWS":0,"PCT_VIOLATED_ROWS":0,"NUM_DENOMINATOR_ROWS":0,"EXECUTION_TIME":"0.590989 secs","QUERY_TEXT":"\r\n/*********\r\nCONCEPT LEVEL check:\r\nPLAUSIBLE_VALUE_HIGH - find any MEASUREMENT records that have VALUE_AS_NUMBER with non-null value > plausible high value\r\n\r\nParameters used in this template:\r\ncdmDatabaseSchema = cdm_ibm_mdcd_v993.dbo\r\nconceptId =  3006923\r\nunitConceptId = 8753\r\nplausibleValueHigh =    2000.0\r\n\r\n**********/\r\n\r\n\r\nSELECT num_violated_rows, CASE WHEN denominator.num_rows = 0 THEN 0 ELSE 1.0*num_violated_rows/denominator.num_rows END  AS pct_violated_rows,\r\n  denominator.num_rows as num_denominator_rows\r\nFROM\r\n(\r\n\tSELECT COUNT_BIG(*) AS num_violated_rows\r\n\tFROM\r\n\t(\r\n\t\tSELECT m.* \r\n\t\tFROM cdm_ibm_mdcd_v993.dbo.measurement m\r\n\t\t\r\n\t\tWHERE m.measurement_concept_id =  3006923\r\n\t\tAND m.unit_concept_id = 8753\r\n\t\tAND m.value_as_number IS NOT NULL\r\n\t\tAND m.value_as_number >    2000.0\r\n\t) violated_rows\r\n) violated_row_count,\r\n( \r\n\tSELECT COUNT_BIG(*) AS num_rows\r\n\tFROM cdm_ibm_mdcd_v993.dbo.measurement m\r\n\t\r\n\tWHERE measurement_concept_id =  3006923\r\n\tAND unit_concept_id = 8753\r\n\tAND value_as_number IS NOT NULL\r\n) denominator\r\n;","CHECK_NAME":"plausibleValueHigh","CHECK_LEVEL":"CONCEPT","CHECK_DESCRIPTION":"For the combination of CONCEPT_ID  3006923 (Alanine aminotransferase [Enzymatic activity/volume] in Serum or Plasma) and UNIT_CONCEPT_ID 8753 (millimole per liter), the number and percent of records that have a value higher than    2000.0.","CDM_TABLE_NAME":"MEASUREMENT","CDM_FIELD_NAME":"MEASUREMENT_CONCEPT_ID","CONCEPT_ID":" 3006923","UNIT_CONCEPT_ID":"8753","SQL_FILE":"concept_plausible_value_high.sql","CATEGORY":"Plausibility","SUBCATEGORY":"Atemporal","CONTEXT":"Verification","checkId":2212,"FAILED":0,"THRESHOLD_VALUE":5,"_row":"19.231"},{"NUM_VIOLATED_ROWS":0,"PCT_VIOLATED_ROWS":0,"NUM_DENOMINATOR_ROWS":0,"EXECUTION_TIME":"0.637976 secs","QUERY_TEXT":"\r\n/*********\r\nCONCEPT LEVEL check:\r\nPLAUSIBLE_VALUE_HIGH - find any MEASUREMENT records that have VALUE_AS_NUMBER with non-null value > plausible high value\r\n\r\nParameters used in this template:\r\ncdmDatabaseSchema = cdm_ibm_mdcd_v993.dbo\r\nconceptId =  3006923\r\nunitConceptId = 8837\r\nplausibleValueHigh =    2000.0\r\n\r\n**********/\r\n\r\n\r\nSELECT num_violated_rows, CASE WHEN denominator.num_rows = 0 THEN 0 ELSE 1.0*num_violated_rows/denominator.num_rows END  AS pct_violated_rows,\r\n  denominator.num_rows as num_denominator_rows\r\nFROM\r\n(\r\n\tSELECT COUNT_BIG(*) AS num_violated_rows\r\n\tFROM\r\n\t(\r\n\t\tSELECT m.* \r\n\t\tFROM cdm_ibm_mdcd_v993.dbo.measurement m\r\n\t\t\r\n\t\tWHERE m.measurement_concept_id =  3006923\r\n\t\tAND m.unit_concept_id = 8837\r\n\t\tAND m.value_as_number IS NOT NULL\r\n\t\tAND m.value_as_number >    2000.0\r\n\t) violated_rows\r\n) violated_row_count,\r\n( \r\n\tSELECT COUNT_BIG(*) AS num_rows\r\n\tFROM cdm_ibm_mdcd_v993.dbo.measurement m\r\n\t\r\n\tWHERE measurement_concept_id =  3006923\r\n\tAND unit_concept_id = 8837\r\n\tAND value_as_number IS NOT NULL\r\n) denominator\r\n;","CHECK_NAME":"plausibleValueHigh","CHECK_LEVEL":"CONCEPT","CHECK_DESCRIPTION":"For the combination of CONCEPT_ID  3006923 (Alanine aminotransferase [Enzymatic activity/volume] in Serum or Plasma) and UNIT_CONCEPT_ID 8837 (microgram per deciliter), the number and percent of records that have a value higher than    2000.0.","CDM_TABLE_NAME":"MEASUREMENT","CDM_FIELD_NAME":"MEASUREMENT_CONCEPT_ID","CONCEPT_ID":" 3006923","UNIT_CONCEPT_ID":"8837","SQL_FILE":"concept_plausible_value_high.sql","CATEGORY":"Plausibility","SUBCATEGORY":"Atemporal","CONTEXT":"Verification","checkId":2213,"FAILED":0,"THRESHOLD_VALUE":5,"_row":"19.232"},{"NUM_VIOLATED_ROWS":0,"PCT_VIOLATED_ROWS":0,"NUM_DENOMINATOR_ROWS":0,"EXECUTION_TIME":"0.581961 secs","QUERY_TEXT":"\r\n/*********\r\nCONCEPT LEVEL check:\r\nPLAUSIBLE_VALUE_HIGH - find any MEASUREMENT records that have VALUE_AS_NUMBER with non-null value > plausible high value\r\n\r\nParameters used in this template:\r\ncdmDatabaseSchema = cdm_ibm_mdcd_v993.dbo\r\nconceptId =  3006923\r\nunitConceptId = 8840\r\nplausibleValueHigh =    2000.0\r\n\r\n**********/\r\n\r\n\r\nSELECT num_violated_rows, CASE WHEN denominator.num_rows = 0 THEN 0 ELSE 1.0*num_violated_rows/denominator.num_rows END  AS pct_violated_rows,\r\n  denominator.num_rows as num_denominator_rows\r\nFROM\r\n(\r\n\tSELECT COUNT_BIG(*) AS num_violated_rows\r\n\tFROM\r\n\t(\r\n\t\tSELECT m.* \r\n\t\tFROM cdm_ibm_mdcd_v993.dbo.measurement m\r\n\t\t\r\n\t\tWHERE m.measurement_concept_id =  3006923\r\n\t\tAND m.unit_concept_id = 8840\r\n\t\tAND m.value_as_number IS NOT NULL\r\n\t\tAND m.value_as_number >    2000.0\r\n\t) violated_rows\r\n) violated_row_count,\r\n( \r\n\tSELECT COUNT_BIG(*) AS num_rows\r\n\tFROM cdm_ibm_mdcd_v993.dbo.measurement m\r\n\t\r\n\tWHERE measurement_concept_id =  3006923\r\n\tAND unit_concept_id = 8840\r\n\tAND value_as_number IS NOT NULL\r\n) denominator\r\n;","CHECK_NAME":"plausibleValueHigh","CHECK_LEVEL":"CONCEPT","CHECK_DESCRIPTION":"For the combination of CONCEPT_ID  3006923 (Alanine aminotransferase [Enzymatic activity/volume] in Serum or Plasma) and UNIT_CONCEPT_ID 8840 (milligram per deciliter), the number and percent of records that have a value higher than    2000.0.","CDM_TABLE_NAME":"MEASUREMENT","CDM_FIELD_NAME":"MEASUREMENT_CONCEPT_ID","CONCEPT_ID":" 3006923","UNIT_CONCEPT_ID":"8840","SQL_FILE":"concept_plausible_value_high.sql","CATEGORY":"Plausibility","SUBCATEGORY":"Atemporal","CONTEXT":"Verification","checkId":2214,"FAILED":0,"THRESHOLD_VALUE":5,"_row":"19.233"},{"NUM_VIOLATED_ROWS":0,"PCT_VIOLATED_ROWS":0,"NUM_DENOMINATOR_ROWS":0,"EXECUTION_TIME":"0.565976 secs","QUERY_TEXT":"\r\n/*********\r\nCONCEPT LEVEL check:\r\nPLAUSIBLE_VALUE_HIGH - find any MEASUREMENT records that have VALUE_AS_NUMBER with non-null value > plausible high value\r\n\r\nParameters used in this template:\r\ncdmDatabaseSchema = cdm_ibm_mdcd_v993.dbo\r\nconceptId =  3006923\r\nunitConceptId = 8923\r\nplausibleValueHigh =    2000.0\r\n\r\n**********/\r\n\r\n\r\nSELECT num_violated_rows, CASE WHEN denominator.num_rows = 0 THEN 0 ELSE 1.0*num_violated_rows/denominator.num_rows END  AS pct_violated_rows,\r\n  denominator.num_rows as num_denominator_rows\r\nFROM\r\n(\r\n\tSELECT COUNT_BIG(*) AS num_violated_rows\r\n\tFROM\r\n\t(\r\n\t\tSELECT m.* \r\n\t\tFROM cdm_ibm_mdcd_v993.dbo.measurement m\r\n\t\t\r\n\t\tWHERE m.measurement_concept_id =  3006923\r\n\t\tAND m.unit_concept_id = 8923\r\n\t\tAND m.value_as_number IS NOT NULL\r\n\t\tAND m.value_as_number >    2000.0\r\n\t) violated_rows\r\n) violated_row_count,\r\n( \r\n\tSELECT COUNT_BIG(*) AS num_rows\r\n\tFROM cdm_ibm_mdcd_v993.dbo.measurement m\r\n\t\r\n\tWHERE measurement_concept_id =  3006923\r\n\tAND unit_concept_id = 8923\r\n\tAND value_as_number IS NOT NULL\r\n) denominator\r\n;","CHECK_NAME":"plausibleValueHigh","CHECK_LEVEL":"CONCEPT","CHECK_DESCRIPTION":"For the combination of CONCEPT_ID  3006923 (Alanine aminotransferase [Enzymatic activity/volume] in Serum or Plasma) and UNIT_CONCEPT_ID 8923 (international unit per liter), the number and percent of records that have a value higher than    2000.0.","CDM_TABLE_NAME":"MEASUREMENT","CDM_FIELD_NAME":"MEASUREMENT_CONCEPT_ID","CONCEPT_ID":" 3006923","UNIT_CONCEPT_ID":"8923","SQL_FILE":"concept_plausible_value_high.sql","CATEGORY":"Plausibility","SUBCATEGORY":"Atemporal","CONTEXT":"Verification","checkId":2215,"FAILED":0,"THRESHOLD_VALUE":5,"_row":"19.234"},{"NUM_VIOLATED_ROWS":0,"PCT_VIOLATED_ROWS":0,"NUM_DENOMINATOR_ROWS":0,"EXECUTION_TIME":"0.495975 secs","QUERY_TEXT":"\r\n/*********\r\nCONCEPT LEVEL check:\r\nPLAUSIBLE_VALUE_HIGH - find any MEASUREMENT records that have VALUE_AS_NUMBER with non-null value > plausible high value\r\n\r\nParameters used in this template:\r\ncdmDatabaseSchema = cdm_ibm_mdcd_v993.dbo\r\nconceptId =  3006923\r\nunitConceptId = 9648\r\nplausibleValueHigh =    2000.0\r\n\r\n**********/\r\n\r\n\r\nSELECT num_violated_rows, CASE WHEN denominator.num_rows = 0 THEN 0 ELSE 1.0*num_violated_rows/denominator.num_rows END  AS pct_violated_rows,\r\n  denominator.num_rows as num_denominator_rows\r\nFROM\r\n(\r\n\tSELECT COUNT_BIG(*) AS num_violated_rows\r\n\tFROM\r\n\t(\r\n\t\tSELECT m.* \r\n\t\tFROM cdm_ibm_mdcd_v993.dbo.measurement m\r\n\t\t\r\n\t\tWHERE m.measurement_concept_id =  3006923\r\n\t\tAND m.unit_concept_id = 9648\r\n\t\tAND m.value_as_number IS NOT NULL\r\n\t\tAND m.value_as_number >    2000.0\r\n\t) violated_rows\r\n) violated_row_count,\r\n( \r\n\tSELECT COUNT_BIG(*) AS num_rows\r\n\tFROM cdm_ibm_mdcd_v993.dbo.measurement m\r\n\t\r\n\tWHERE measurement_concept_id =  3006923\r\n\tAND unit_concept_id = 9648\r\n\tAND value_as_number IS NOT NULL\r\n) denominator\r\n;","CHECK_NAME":"plausibleValueHigh","CHECK_LEVEL":"CONCEPT","CHECK_DESCRIPTION":"For the combination of CONCEPT_ID  3006923 (Alanine aminotransferase [Enzymatic activity/volume] in Serum or Plasma) and UNIT_CONCEPT_ID 9648 (unified atomic mass unit), the number and percent of records that have a value higher than    2000.0.","CDM_TABLE_NAME":"MEASUREMENT","CDM_FIELD_NAME":"MEASUREMENT_CONCEPT_ID","CONCEPT_ID":" 3006923","UNIT_CONCEPT_ID":"9648","SQL_FILE":"concept_plausible_value_high.sql","CATEGORY":"Plausibility","SUBCATEGORY":"Atemporal","CONTEXT":"Verification","checkId":2216,"FAILED":0,"THRESHOLD_VALUE":5,"_row":"19.235"},{"NUM_VIOLATED_ROWS":0,"PCT_VIOLATED_ROWS":0,"NUM_DENOMINATOR_ROWS":0,"EXECUTION_TIME":"9.873744 secs","QUERY_TEXT":"\r\n/*********\r\nCONCEPT LEVEL check:\r\nPLAUSIBLE_VALUE_HIGH - find any MEASUREMENT records that have VALUE_AS_NUMBER with non-null value > plausible high value\r\n\r\nParameters used in this template:\r\ncdmDatabaseSchema = cdm_ibm_mdcd_v993.dbo\r\nconceptId =  3007070\r\nunitConceptId = 8713\r\nplausibleValueHigh =      36.0\r\n\r\n**********/\r\n\r\n\r\nSELECT num_violated_rows, CASE WHEN denominator.num_rows = 0 THEN 0 ELSE 1.0*num_violated_rows/denominator.num_rows END  AS pct_violated_rows,\r\n  denominator.num_rows as num_denominator_rows\r\nFROM\r\n(\r\n\tSELECT COUNT_BIG(*) AS num_violated_rows\r\n\tFROM\r\n\t(\r\n\t\tSELECT m.* \r\n\t\tFROM cdm_ibm_mdcd_v993.dbo.measurement m\r\n\t\t\r\n\t\tWHERE m.measurement_concept_id =  3007070\r\n\t\tAND m.unit_concept_id = 8713\r\n\t\tAND m.value_as_number IS NOT NULL\r\n\t\tAND m.value_as_number >      36.0\r\n\t) violated_rows\r\n) violated_row_count,\r\n( \r\n\tSELECT COUNT_BIG(*) AS num_rows\r\n\tFROM cdm_ibm_mdcd_v993.dbo.measurement m\r\n\t\r\n\tWHERE measurement_concept_id =  3007070\r\n\tAND unit_concept_id = 8713\r\n\tAND value_as_number IS NOT NULL\r\n) denominator\r\n;","CHECK_NAME":"plausibleValueHigh","CHECK_LEVEL":"CONCEPT","CHECK_DESCRIPTION":"For the combination of CONCEPT_ID  3007070 (Cholesterol in HDL [Mass/volume] in Serum or Plasma) and UNIT_CONCEPT_ID 8713 (gram per deciliter), the number and percent of records that have a value higher than      36.0.","CDM_TABLE_NAME":"MEASUREMENT","CDM_FIELD_NAME":"MEASUREMENT_CONCEPT_ID","CONCEPT_ID":" 3007070","UNIT_CONCEPT_ID":"8713","SQL_FILE":"concept_plausible_value_high.sql","CATEGORY":"Plausibility","SUBCATEGORY":"Atemporal","CONTEXT":"Verification","checkId":2217,"FAILED":0,"THRESHOLD_VALUE":5,"_row":"19.236"},{"NUM_VIOLATED_ROWS":0,"PCT_VIOLATED_ROWS":0,"NUM_DENOMINATOR_ROWS":0,"EXECUTION_TIME":"4.722869 secs","QUERY_TEXT":"\r\n/*********\r\nCONCEPT LEVEL check:\r\nPLAUSIBLE_VALUE_HIGH - find any MEASUREMENT records that have VALUE_AS_NUMBER with non-null value > plausible high value\r\n\r\nParameters used in this template:\r\ncdmDatabaseSchema = cdm_ibm_mdcd_v993.dbo\r\nconceptId =  3007070\r\nunitConceptId = 8749\r\nplausibleValueHigh =      43.0\r\n\r\n**********/\r\n\r\n\r\nSELECT num_violated_rows, CASE WHEN denominator.num_rows = 0 THEN 0 ELSE 1.0*num_violated_rows/denominator.num_rows END  AS pct_violated_rows,\r\n  denominator.num_rows as num_denominator_rows\r\nFROM\r\n(\r\n\tSELECT COUNT_BIG(*) AS num_violated_rows\r\n\tFROM\r\n\t(\r\n\t\tSELECT m.* \r\n\t\tFROM cdm_ibm_mdcd_v993.dbo.measurement m\r\n\t\t\r\n\t\tWHERE m.measurement_concept_id =  3007070\r\n\t\tAND m.unit_concept_id = 8749\r\n\t\tAND m.value_as_number IS NOT NULL\r\n\t\tAND m.value_as_number >      43.0\r\n\t) violated_rows\r\n) violated_row_count,\r\n( \r\n\tSELECT COUNT_BIG(*) AS num_rows\r\n\tFROM cdm_ibm_mdcd_v993.dbo.measurement m\r\n\t\r\n\tWHERE measurement_concept_id =  3007070\r\n\tAND unit_concept_id = 8749\r\n\tAND value_as_number IS NOT NULL\r\n) denominator\r\n;","CHECK_NAME":"plausibleValueHigh","CHECK_LEVEL":"CONCEPT","CHECK_DESCRIPTION":"For the combination of CONCEPT_ID  3007070 (Cholesterol in HDL [Mass/volume] in Serum or Plasma) and UNIT_CONCEPT_ID 8749 (micromole per liter), the number and percent of records that have a value higher than      43.0.","CDM_TABLE_NAME":"MEASUREMENT","CDM_FIELD_NAME":"MEASUREMENT_CONCEPT_ID","CONCEPT_ID":" 3007070","UNIT_CONCEPT_ID":"8749","SQL_FILE":"concept_plausible_value_high.sql","CATEGORY":"Plausibility","SUBCATEGORY":"Atemporal","CONTEXT":"Verification","checkId":2218,"FAILED":0,"THRESHOLD_VALUE":5,"_row":"19.237"},{"NUM_VIOLATED_ROWS":0,"PCT_VIOLATED_ROWS":0,"NUM_DENOMINATOR_ROWS":0,"EXECUTION_TIME":"6.175842 secs","QUERY_TEXT":"\r\n/*********\r\nCONCEPT LEVEL check:\r\nPLAUSIBLE_VALUE_HIGH - find any MEASUREMENT records that have VALUE_AS_NUMBER with non-null value > plausible high value\r\n\r\nParameters used in this template:\r\ncdmDatabaseSchema = cdm_ibm_mdcd_v993.dbo\r\nconceptId =  3007070\r\nunitConceptId = 8753\r\nplausibleValueHigh =      95.0\r\n\r\n**********/\r\n\r\n\r\nSELECT num_violated_rows, CASE WHEN denominator.num_rows = 0 THEN 0 ELSE 1.0*num_violated_rows/denominator.num_rows END  AS pct_violated_rows,\r\n  denominator.num_rows as num_denominator_rows\r\nFROM\r\n(\r\n\tSELECT COUNT_BIG(*) AS num_violated_rows\r\n\tFROM\r\n\t(\r\n\t\tSELECT m.* \r\n\t\tFROM cdm_ibm_mdcd_v993.dbo.measurement m\r\n\t\t\r\n\t\tWHERE m.measurement_concept_id =  3007070\r\n\t\tAND m.unit_concept_id = 8753\r\n\t\tAND m.value_as_number IS NOT NULL\r\n\t\tAND m.value_as_number >      95.0\r\n\t) violated_rows\r\n) violated_row_count,\r\n( \r\n\tSELECT COUNT_BIG(*) AS num_rows\r\n\tFROM cdm_ibm_mdcd_v993.dbo.measurement m\r\n\t\r\n\tWHERE measurement_concept_id =  3007070\r\n\tAND unit_concept_id = 8753\r\n\tAND value_as_number IS NOT NULL\r\n) denominator\r\n;","CHECK_NAME":"plausibleValueHigh","CHECK_LEVEL":"CONCEPT","CHECK_DESCRIPTION":"For the combination of CONCEPT_ID  3007070 (Cholesterol in HDL [Mass/volume] in Serum or Plasma) and UNIT_CONCEPT_ID 8753 (millimole per liter), the number and percent of records that have a value higher than      95.0.","CDM_TABLE_NAME":"MEASUREMENT","CDM_FIELD_NAME":"MEASUREMENT_CONCEPT_ID","CONCEPT_ID":" 3007070","UNIT_CONCEPT_ID":"8753","SQL_FILE":"concept_plausible_value_high.sql","CATEGORY":"Plausibility","SUBCATEGORY":"Atemporal","CONTEXT":"Verification","checkId":2219,"FAILED":0,"THRESHOLD_VALUE":5,"_row":"19.238"},{"NUM_VIOLATED_ROWS":0,"PCT_VIOLATED_ROWS":0,"NUM_DENOMINATOR_ROWS":0,"EXECUTION_TIME":"1.915945 secs","QUERY_TEXT":"\r\n/*********\r\nCONCEPT LEVEL check:\r\nPLAUSIBLE_VALUE_HIGH - find any MEASUREMENT records that have VALUE_AS_NUMBER with non-null value > plausible high value\r\n\r\nParameters used in this template:\r\ncdmDatabaseSchema = cdm_ibm_mdcd_v993.dbo\r\nconceptId =  3007070\r\nunitConceptId = 8840\r\nplausibleValueHigh =      86.0\r\n\r\n**********/\r\n\r\n\r\nSELECT num_violated_rows, CASE WHEN denominator.num_rows = 0 THEN 0 ELSE 1.0*num_violated_rows/denominator.num_rows END  AS pct_violated_rows,\r\n  denominator.num_rows as num_denominator_rows\r\nFROM\r\n(\r\n\tSELECT COUNT_BIG(*) AS num_violated_rows\r\n\tFROM\r\n\t(\r\n\t\tSELECT m.* \r\n\t\tFROM cdm_ibm_mdcd_v993.dbo.measurement m\r\n\t\t\r\n\t\tWHERE m.measurement_concept_id =  3007070\r\n\t\tAND m.unit_concept_id = 8840\r\n\t\tAND m.value_as_number IS NOT NULL\r\n\t\tAND m.value_as_number >      86.0\r\n\t) violated_rows\r\n) violated_row_count,\r\n( \r\n\tSELECT COUNT_BIG(*) AS num_rows\r\n\tFROM cdm_ibm_mdcd_v993.dbo.measurement m\r\n\t\r\n\tWHERE measurement_concept_id =  3007070\r\n\tAND unit_concept_id = 8840\r\n\tAND value_as_number IS NOT NULL\r\n) denominator\r\n;","CHECK_NAME":"plausibleValueHigh","CHECK_LEVEL":"CONCEPT","CHECK_DESCRIPTION":"For the combination of CONCEPT_ID  3007070 (Cholesterol in HDL [Mass/volume] in Serum or Plasma) and UNIT_CONCEPT_ID 8840 (milligram per deciliter), the number and percent of records that have a value higher than      86.0.","CDM_TABLE_NAME":"MEASUREMENT","CDM_FIELD_NAME":"MEASUREMENT_CONCEPT_ID","CONCEPT_ID":" 3007070","UNIT_CONCEPT_ID":"8840","SQL_FILE":"concept_plausible_value_high.sql","CATEGORY":"Plausibility","SUBCATEGORY":"Atemporal","CONTEXT":"Verification","checkId":2220,"FAILED":0,"THRESHOLD_VALUE":5,"_row":"19.239"},{"NUM_VIOLATED_ROWS":0,"PCT_VIOLATED_ROWS":0,"NUM_DENOMINATOR_ROWS":0,"EXECUTION_TIME":"1.350949 secs","QUERY_TEXT":"\r\n/*********\r\nCONCEPT LEVEL check:\r\nPLAUSIBLE_VALUE_HIGH - find any MEASUREMENT records that have VALUE_AS_NUMBER with non-null value > plausible high value\r\n\r\nParameters used in this template:\r\ncdmDatabaseSchema = cdm_ibm_mdcd_v993.dbo\r\nconceptId =  3007150\r\nunitConceptId = 8554\r\nplausibleValueHigh =     100.0\r\n\r\n**********/\r\n\r\n\r\nSELECT num_violated_rows, CASE WHEN denominator.num_rows = 0 THEN 0 ELSE 1.0*num_violated_rows/denominator.num_rows END  AS pct_violated_rows,\r\n  denominator.num_rows as num_denominator_rows\r\nFROM\r\n(\r\n\tSELECT COUNT_BIG(*) AS num_violated_rows\r\n\tFROM\r\n\t(\r\n\t\tSELECT m.* \r\n\t\tFROM cdm_ibm_mdcd_v993.dbo.measurement m\r\n\t\t\r\n\t\tWHERE m.measurement_concept_id =  3007150\r\n\t\tAND m.unit_concept_id = 8554\r\n\t\tAND m.value_as_number IS NOT NULL\r\n\t\tAND m.value_as_number >     100.0\r\n\t) violated_rows\r\n) violated_row_count,\r\n( \r\n\tSELECT COUNT_BIG(*) AS num_rows\r\n\tFROM cdm_ibm_mdcd_v993.dbo.measurement m\r\n\t\r\n\tWHERE measurement_concept_id =  3007150\r\n\tAND unit_concept_id = 8554\r\n\tAND value_as_number IS NOT NULL\r\n) denominator\r\n;","CHECK_NAME":"plausibleValueHigh","CHECK_LEVEL":"CONCEPT","CHECK_DESCRIPTION":"For the combination of CONCEPT_ID  3007150 (Creatine kinase.MB/Creatine kinase.total in Serum or Plasma by Electrophoresis) and UNIT_CONCEPT_ID 8554 (percent), the number and percent of records that have a value higher than     100.0.","CDM_TABLE_NAME":"MEASUREMENT","CDM_FIELD_NAME":"MEASUREMENT_CONCEPT_ID","CONCEPT_ID":" 3007150","UNIT_CONCEPT_ID":"8554","SQL_FILE":"concept_plausible_value_high.sql","CATEGORY":"Plausibility","SUBCATEGORY":"Atemporal","CONTEXT":"Verification","checkId":2221,"FAILED":0,"THRESHOLD_VALUE":5,"_row":"19.240"},{"NUM_VIOLATED_ROWS":0,"PCT_VIOLATED_ROWS":0,"NUM_DENOMINATOR_ROWS":0,"EXECUTION_TIME":"0.706987 secs","QUERY_TEXT":"\r\n/*********\r\nCONCEPT LEVEL check:\r\nPLAUSIBLE_VALUE_HIGH - find any MEASUREMENT records that have VALUE_AS_NUMBER with non-null value > plausible high value\r\n\r\nParameters used in this template:\r\ncdmDatabaseSchema = cdm_ibm_mdcd_v993.dbo\r\nconceptId =  3007150\r\nunitConceptId = 8842\r\nplausibleValueHigh =     326.0\r\n\r\n**********/\r\n\r\n\r\nSELECT num_violated_rows, CASE WHEN denominator.num_rows = 0 THEN 0 ELSE 1.0*num_violated_rows/denominator.num_rows END  AS pct_violated_rows,\r\n  denominator.num_rows as num_denominator_rows\r\nFROM\r\n(\r\n\tSELECT COUNT_BIG(*) AS num_violated_rows\r\n\tFROM\r\n\t(\r\n\t\tSELECT m.* \r\n\t\tFROM cdm_ibm_mdcd_v993.dbo.measurement m\r\n\t\t\r\n\t\tWHERE m.measurement_concept_id =  3007150\r\n\t\tAND m.unit_concept_id = 8842\r\n\t\tAND m.value_as_number IS NOT NULL\r\n\t\tAND m.value_as_number >     326.0\r\n\t) violated_rows\r\n) violated_row_count,\r\n( \r\n\tSELECT COUNT_BIG(*) AS num_rows\r\n\tFROM cdm_ibm_mdcd_v993.dbo.measurement m\r\n\t\r\n\tWHERE measurement_concept_id =  3007150\r\n\tAND unit_concept_id = 8842\r\n\tAND value_as_number IS NOT NULL\r\n) denominator\r\n;","CHECK_NAME":"plausibleValueHigh","CHECK_LEVEL":"CONCEPT","CHECK_DESCRIPTION":"For the combination of CONCEPT_ID  3007150 (Creatine kinase.MB/Creatine kinase.total in Serum or Plasma by Electrophoresis) and UNIT_CONCEPT_ID 8842 (nanogram per milliliter), the number and percent of records that have a value higher than     326.0.","CDM_TABLE_NAME":"MEASUREMENT","CDM_FIELD_NAME":"MEASUREMENT_CONCEPT_ID","CONCEPT_ID":" 3007150","UNIT_CONCEPT_ID":"8842","SQL_FILE":"concept_plausible_value_high.sql","CATEGORY":"Plausibility","SUBCATEGORY":"Atemporal","CONTEXT":"Verification","checkId":2222,"FAILED":0,"THRESHOLD_VALUE":5,"_row":"19.241"},{"NUM_VIOLATED_ROWS":0,"PCT_VIOLATED_ROWS":0,"NUM_DENOMINATOR_ROWS":0,"EXECUTION_TIME":"0.830974 secs","QUERY_TEXT":"\r\n/*********\r\nCONCEPT LEVEL check:\r\nPLAUSIBLE_VALUE_HIGH - find any MEASUREMENT records that have VALUE_AS_NUMBER with non-null value > plausible high value\r\n\r\nParameters used in this template:\r\ncdmDatabaseSchema = cdm_ibm_mdcd_v993.dbo\r\nconceptId =  3007220\r\nunitConceptId = 8645\r\nplausibleValueHigh =    1000.0\r\n\r\n**********/\r\n\r\n\r\nSELECT num_violated_rows, CASE WHEN denominator.num_rows = 0 THEN 0 ELSE 1.0*num_violated_rows/denominator.num_rows END  AS pct_violated_rows,\r\n  denominator.num_rows as num_denominator_rows\r\nFROM\r\n(\r\n\tSELECT COUNT_BIG(*) AS num_violated_rows\r\n\tFROM\r\n\t(\r\n\t\tSELECT m.* \r\n\t\tFROM cdm_ibm_mdcd_v993.dbo.measurement m\r\n\t\t\r\n\t\tWHERE m.measurement_concept_id =  3007220\r\n\t\tAND m.unit_concept_id = 8645\r\n\t\tAND m.value_as_number IS NOT NULL\r\n\t\tAND m.value_as_number >    1000.0\r\n\t) violated_rows\r\n) violated_row_count,\r\n( \r\n\tSELECT COUNT_BIG(*) AS num_rows\r\n\tFROM cdm_ibm_mdcd_v993.dbo.measurement m\r\n\t\r\n\tWHERE measurement_concept_id =  3007220\r\n\tAND unit_concept_id = 8645\r\n\tAND value_as_number IS NOT NULL\r\n) denominator\r\n;","CHECK_NAME":"plausibleValueHigh","CHECK_LEVEL":"CONCEPT","CHECK_DESCRIPTION":"For the combination of CONCEPT_ID  3007220 (Creatine kinase [Enzymatic activity/volume] in Serum or Plasma) and UNIT_CONCEPT_ID 8645 (unit per liter), the number and percent of records that have a value higher than    1000.0.","CDM_TABLE_NAME":"MEASUREMENT","CDM_FIELD_NAME":"MEASUREMENT_CONCEPT_ID","CONCEPT_ID":" 3007220","UNIT_CONCEPT_ID":"8645","SQL_FILE":"concept_plausible_value_high.sql","CATEGORY":"Plausibility","SUBCATEGORY":"Atemporal","CONTEXT":"Verification","checkId":2223,"FAILED":0,"THRESHOLD_VALUE":5,"_row":"19.242"},{"NUM_VIOLATED_ROWS":0,"PCT_VIOLATED_ROWS":0,"NUM_DENOMINATOR_ROWS":0,"EXECUTION_TIME":"0.974973 secs","QUERY_TEXT":"\r\n/*********\r\nCONCEPT LEVEL check:\r\nPLAUSIBLE_VALUE_HIGH - find any MEASUREMENT records that have VALUE_AS_NUMBER with non-null value > plausible high value\r\n\r\nParameters used in this template:\r\ncdmDatabaseSchema = cdm_ibm_mdcd_v993.dbo\r\nconceptId =  3007220\r\nunitConceptId = 8842\r\nplausibleValueHigh =     455.0\r\n\r\n**********/\r\n\r\n\r\nSELECT num_violated_rows, CASE WHEN denominator.num_rows = 0 THEN 0 ELSE 1.0*num_violated_rows/denominator.num_rows END  AS pct_violated_rows,\r\n  denominator.num_rows as num_denominator_rows\r\nFROM\r\n(\r\n\tSELECT COUNT_BIG(*) AS num_violated_rows\r\n\tFROM\r\n\t(\r\n\t\tSELECT m.* \r\n\t\tFROM cdm_ibm_mdcd_v993.dbo.measurement m\r\n\t\t\r\n\t\tWHERE m.measurement_concept_id =  3007220\r\n\t\tAND m.unit_concept_id = 8842\r\n\t\tAND m.value_as_number IS NOT NULL\r\n\t\tAND m.value_as_number >     455.0\r\n\t) violated_rows\r\n) violated_row_count,\r\n( \r\n\tSELECT COUNT_BIG(*) AS num_rows\r\n\tFROM cdm_ibm_mdcd_v993.dbo.measurement m\r\n\t\r\n\tWHERE measurement_concept_id =  3007220\r\n\tAND unit_concept_id = 8842\r\n\tAND value_as_number IS NOT NULL\r\n) denominator\r\n;","CHECK_NAME":"plausibleValueHigh","CHECK_LEVEL":"CONCEPT","CHECK_DESCRIPTION":"For the combination of CONCEPT_ID  3007220 (Creatine kinase [Enzymatic activity/volume] in Serum or Plasma) and UNIT_CONCEPT_ID 8842 (nanogram per milliliter), the number and percent of records that have a value higher than     455.0.","CDM_TABLE_NAME":"MEASUREMENT","CDM_FIELD_NAME":"MEASUREMENT_CONCEPT_ID","CONCEPT_ID":" 3007220","UNIT_CONCEPT_ID":"8842","SQL_FILE":"concept_plausible_value_high.sql","CATEGORY":"Plausibility","SUBCATEGORY":"Atemporal","CONTEXT":"Verification","checkId":2224,"FAILED":0,"THRESHOLD_VALUE":5,"_row":"19.243"},{"NUM_VIOLATED_ROWS":0,"PCT_VIOLATED_ROWS":0,"NUM_DENOMINATOR_ROWS":0,"EXECUTION_TIME":"0.824972 secs","QUERY_TEXT":"\r\n/*********\r\nCONCEPT LEVEL check:\r\nPLAUSIBLE_VALUE_HIGH - find any MEASUREMENT records that have VALUE_AS_NUMBER with non-null value > plausible high value\r\n\r\nParameters used in this template:\r\ncdmDatabaseSchema = cdm_ibm_mdcd_v993.dbo\r\nconceptId =  3007220\r\nunitConceptId = 8923\r\nplausibleValueHigh =    1000.0\r\n\r\n**********/\r\n\r\n\r\nSELECT num_violated_rows, CASE WHEN denominator.num_rows = 0 THEN 0 ELSE 1.0*num_violated_rows/denominator.num_rows END  AS pct_violated_rows,\r\n  denominator.num_rows as num_denominator_rows\r\nFROM\r\n(\r\n\tSELECT COUNT_BIG(*) AS num_violated_rows\r\n\tFROM\r\n\t(\r\n\t\tSELECT m.* \r\n\t\tFROM cdm_ibm_mdcd_v993.dbo.measurement m\r\n\t\t\r\n\t\tWHERE m.measurement_concept_id =  3007220\r\n\t\tAND m.unit_concept_id = 8923\r\n\t\tAND m.value_as_number IS NOT NULL\r\n\t\tAND m.value_as_number >    1000.0\r\n\t) violated_rows\r\n) violated_row_count,\r\n( \r\n\tSELECT COUNT_BIG(*) AS num_rows\r\n\tFROM cdm_ibm_mdcd_v993.dbo.measurement m\r\n\t\r\n\tWHERE measurement_concept_id =  3007220\r\n\tAND unit_concept_id = 8923\r\n\tAND value_as_number IS NOT NULL\r\n) denominator\r\n;","CHECK_NAME":"plausibleValueHigh","CHECK_LEVEL":"CONCEPT","CHECK_DESCRIPTION":"For the combination of CONCEPT_ID  3007220 (Creatine kinase [Enzymatic activity/volume] in Serum or Plasma) and UNIT_CONCEPT_ID 8923 (international unit per liter), the number and percent of records that have a value higher than    1000.0.","CDM_TABLE_NAME":"MEASUREMENT","CDM_FIELD_NAME":"MEASUREMENT_CONCEPT_ID","CONCEPT_ID":" 3007220","UNIT_CONCEPT_ID":"8923","SQL_FILE":"concept_plausible_value_high.sql","CATEGORY":"Plausibility","SUBCATEGORY":"Atemporal","CONTEXT":"Verification","checkId":2225,"FAILED":0,"THRESHOLD_VALUE":5,"_row":"19.244"},{"NUM_VIOLATED_ROWS":0,"PCT_VIOLATED_ROWS":0,"NUM_DENOMINATOR_ROWS":0,"EXECUTION_TIME":"0.662973 secs","QUERY_TEXT":"\r\n/*********\r\nCONCEPT LEVEL check:\r\nPLAUSIBLE_VALUE_HIGH - find any MEASUREMENT records that have VALUE_AS_NUMBER with non-null value > plausible high value\r\n\r\nParameters used in this template:\r\ncdmDatabaseSchema = cdm_ibm_mdcd_v993.dbo\r\nconceptId =  3007263\r\nunitConceptId = 8554\r\nplausibleValueHigh =     100.0\r\n\r\n**********/\r\n\r\n\r\nSELECT num_violated_rows, CASE WHEN denominator.num_rows = 0 THEN 0 ELSE 1.0*num_violated_rows/denominator.num_rows END  AS pct_violated_rows,\r\n  denominator.num_rows as num_denominator_rows\r\nFROM\r\n(\r\n\tSELECT COUNT_BIG(*) AS num_violated_rows\r\n\tFROM\r\n\t(\r\n\t\tSELECT m.* \r\n\t\tFROM cdm_ibm_mdcd_v993.dbo.measurement m\r\n\t\t\r\n\t\tWHERE m.measurement_concept_id =  3007263\r\n\t\tAND m.unit_concept_id = 8554\r\n\t\tAND m.value_as_number IS NOT NULL\r\n\t\tAND m.value_as_number >     100.0\r\n\t) violated_rows\r\n) violated_row_count,\r\n( \r\n\tSELECT COUNT_BIG(*) AS num_rows\r\n\tFROM cdm_ibm_mdcd_v993.dbo.measurement m\r\n\t\r\n\tWHERE measurement_concept_id =  3007263\r\n\tAND unit_concept_id = 8554\r\n\tAND value_as_number IS NOT NULL\r\n) denominator\r\n;","CHECK_NAME":"plausibleValueHigh","CHECK_LEVEL":"CONCEPT","CHECK_DESCRIPTION":"For the combination of CONCEPT_ID  3007263 (Hemoglobin A1c/Hemoglobin.total in Blood by calculation) and UNIT_CONCEPT_ID 8554 (percent), the number and percent of records that have a value higher than     100.0.","CDM_TABLE_NAME":"MEASUREMENT","CDM_FIELD_NAME":"MEASUREMENT_CONCEPT_ID","CONCEPT_ID":" 3007263","UNIT_CONCEPT_ID":"8554","SQL_FILE":"concept_plausible_value_high.sql","CATEGORY":"Plausibility","SUBCATEGORY":"Atemporal","CONTEXT":"Verification","checkId":2226,"FAILED":0,"THRESHOLD_VALUE":5,"_row":"19.245"},{"NUM_VIOLATED_ROWS":0,"PCT_VIOLATED_ROWS":0,"NUM_DENOMINATOR_ROWS":0,"EXECUTION_TIME":"1.144967 secs","QUERY_TEXT":"\r\n/*********\r\nCONCEPT LEVEL check:\r\nPLAUSIBLE_VALUE_HIGH - find any MEASUREMENT records that have VALUE_AS_NUMBER with non-null value > plausible high value\r\n\r\nParameters used in this template:\r\ncdmDatabaseSchema = cdm_ibm_mdcd_v993.dbo\r\nconceptId =  3007332\r\nunitConceptId = 8840\r\nplausibleValueHigh =     250.0\r\n\r\n**********/\r\n\r\n\r\nSELECT num_violated_rows, CASE WHEN denominator.num_rows = 0 THEN 0 ELSE 1.0*num_violated_rows/denominator.num_rows END  AS pct_violated_rows,\r\n  denominator.num_rows as num_denominator_rows\r\nFROM\r\n(\r\n\tSELECT COUNT_BIG(*) AS num_violated_rows\r\n\tFROM\r\n\t(\r\n\t\tSELECT m.* \r\n\t\tFROM cdm_ibm_mdcd_v993.dbo.measurement m\r\n\t\t\r\n\t\tWHERE m.measurement_concept_id =  3007332\r\n\t\tAND m.unit_concept_id = 8840\r\n\t\tAND m.value_as_number IS NOT NULL\r\n\t\tAND m.value_as_number >     250.0\r\n\t) violated_rows\r\n) violated_row_count,\r\n( \r\n\tSELECT COUNT_BIG(*) AS num_rows\r\n\tFROM cdm_ibm_mdcd_v993.dbo.measurement m\r\n\t\r\n\tWHERE measurement_concept_id =  3007332\r\n\tAND unit_concept_id = 8840\r\n\tAND value_as_number IS NOT NULL\r\n) denominator\r\n;","CHECK_NAME":"plausibleValueHigh","CHECK_LEVEL":"CONCEPT","CHECK_DESCRIPTION":"For the combination of CONCEPT_ID  3007332 (Glucose [Mass/volume] in Serum or Plasma --1 hour post 75 g glucose PO) and UNIT_CONCEPT_ID 8840 (milligram per deciliter), the number and percent of records that have a value higher than     250.0.","CDM_TABLE_NAME":"MEASUREMENT","CDM_FIELD_NAME":"MEASUREMENT_CONCEPT_ID","CONCEPT_ID":" 3007332","UNIT_CONCEPT_ID":"8840","SQL_FILE":"concept_plausible_value_high.sql","CATEGORY":"Plausibility","SUBCATEGORY":"Atemporal","CONTEXT":"Verification","checkId":2227,"FAILED":0,"THRESHOLD_VALUE":5,"_row":"19.246"},{"NUM_VIOLATED_ROWS":0,"PCT_VIOLATED_ROWS":0,"NUM_DENOMINATOR_ROWS":0,"EXECUTION_TIME":"0.599979 secs","QUERY_TEXT":"\r\n/*********\r\nCONCEPT LEVEL check:\r\nPLAUSIBLE_VALUE_HIGH - find any MEASUREMENT records that have VALUE_AS_NUMBER with non-null value > plausible high value\r\n\r\nParameters used in this template:\r\ncdmDatabaseSchema = cdm_ibm_mdcd_v993.dbo\r\nconceptId =  3007359\r\nunitConceptId = 8840\r\nplausibleValueHigh =     100.0\r\n\r\n**********/\r\n\r\n\r\nSELECT num_violated_rows, CASE WHEN denominator.num_rows = 0 THEN 0 ELSE 1.0*num_violated_rows/denominator.num_rows END  AS pct_violated_rows,\r\n  denominator.num_rows as num_denominator_rows\r\nFROM\r\n(\r\n\tSELECT COUNT_BIG(*) AS num_violated_rows\r\n\tFROM\r\n\t(\r\n\t\tSELECT m.* \r\n\t\tFROM cdm_ibm_mdcd_v993.dbo.measurement m\r\n\t\t\r\n\t\tWHERE m.measurement_concept_id =  3007359\r\n\t\tAND m.unit_concept_id = 8840\r\n\t\tAND m.value_as_number IS NOT NULL\r\n\t\tAND m.value_as_number >     100.0\r\n\t) violated_rows\r\n) violated_row_count,\r\n( \r\n\tSELECT COUNT_BIG(*) AS num_rows\r\n\tFROM cdm_ibm_mdcd_v993.dbo.measurement m\r\n\t\r\n\tWHERE measurement_concept_id =  3007359\r\n\tAND unit_concept_id = 8840\r\n\tAND value_as_number IS NOT NULL\r\n) denominator\r\n;","CHECK_NAME":"plausibleValueHigh","CHECK_LEVEL":"CONCEPT","CHECK_DESCRIPTION":"For the combination of CONCEPT_ID  3007359 (Bilirubin.indirect [Mass/volume] in Serum or Plasma) and UNIT_CONCEPT_ID 8840 (milligram per deciliter), the number and percent of records that have a value higher than     100.0.","CDM_TABLE_NAME":"MEASUREMENT","CDM_FIELD_NAME":"MEASUREMENT_CONCEPT_ID","CONCEPT_ID":" 3007359","UNIT_CONCEPT_ID":"8840","SQL_FILE":"concept_plausible_value_high.sql","CATEGORY":"Plausibility","SUBCATEGORY":"Atemporal","CONTEXT":"Verification","checkId":2228,"FAILED":0,"THRESHOLD_VALUE":5,"_row":"19.247"},{"NUM_VIOLATED_ROWS":0,"PCT_VIOLATED_ROWS":0,"NUM_DENOMINATOR_ROWS":0,"EXECUTION_TIME":"2.904939 secs","QUERY_TEXT":"\r\n/*********\r\nCONCEPT LEVEL check:\r\nPLAUSIBLE_VALUE_HIGH - find any MEASUREMENT records that have VALUE_AS_NUMBER with non-null value > plausible high value\r\n\r\nParameters used in this template:\r\ncdmDatabaseSchema = cdm_ibm_mdcd_v993.dbo\r\nconceptId =  3007461\r\nunitConceptId = 8848\r\nplausibleValueHigh =    1000.0\r\n\r\n**********/\r\n\r\n\r\nSELECT num_violated_rows, CASE WHEN denominator.num_rows = 0 THEN 0 ELSE 1.0*num_violated_rows/denominator.num_rows END  AS pct_violated_rows,\r\n  denominator.num_rows as num_denominator_rows\r\nFROM\r\n(\r\n\tSELECT COUNT_BIG(*) AS num_violated_rows\r\n\tFROM\r\n\t(\r\n\t\tSELECT m.* \r\n\t\tFROM cdm_ibm_mdcd_v993.dbo.measurement m\r\n\t\t\r\n\t\tWHERE m.measurement_concept_id =  3007461\r\n\t\tAND m.unit_concept_id = 8848\r\n\t\tAND m.value_as_number IS NOT NULL\r\n\t\tAND m.value_as_number >    1000.0\r\n\t) violated_rows\r\n) violated_row_count,\r\n( \r\n\tSELECT COUNT_BIG(*) AS num_rows\r\n\tFROM cdm_ibm_mdcd_v993.dbo.measurement m\r\n\t\r\n\tWHERE measurement_concept_id =  3007461\r\n\tAND unit_concept_id = 8848\r\n\tAND value_as_number IS NOT NULL\r\n) denominator\r\n;","CHECK_NAME":"plausibleValueHigh","CHECK_LEVEL":"CONCEPT","CHECK_DESCRIPTION":"For the combination of CONCEPT_ID  3007461 (Platelets [#/volume] in Blood) and UNIT_CONCEPT_ID 8848 (thousand per microliter), the number and percent of records that have a value higher than    1000.0.","CDM_TABLE_NAME":"MEASUREMENT","CDM_FIELD_NAME":"MEASUREMENT_CONCEPT_ID","CONCEPT_ID":" 3007461","UNIT_CONCEPT_ID":"8848","SQL_FILE":"concept_plausible_value_high.sql","CATEGORY":"Plausibility","SUBCATEGORY":"Atemporal","CONTEXT":"Verification","checkId":2229,"FAILED":0,"THRESHOLD_VALUE":5,"_row":"19.248"},{"NUM_VIOLATED_ROWS":0,"PCT_VIOLATED_ROWS":0,"NUM_DENOMINATOR_ROWS":0,"EXECUTION_TIME":"2.075897 secs","QUERY_TEXT":"\r\n/*********\r\nCONCEPT LEVEL check:\r\nPLAUSIBLE_VALUE_HIGH - find any MEASUREMENT records that have VALUE_AS_NUMBER with non-null value > plausible high value\r\n\r\nParameters used in this template:\r\ncdmDatabaseSchema = cdm_ibm_mdcd_v993.dbo\r\nconceptId =  3008295\r\nunitConceptId = 8605\r\nplausibleValueHigh =     420.0\r\n\r\n**********/\r\n\r\n\r\nSELECT num_violated_rows, CASE WHEN denominator.num_rows = 0 THEN 0 ELSE 1.0*num_violated_rows/denominator.num_rows END  AS pct_violated_rows,\r\n  denominator.num_rows as num_denominator_rows\r\nFROM\r\n(\r\n\tSELECT COUNT_BIG(*) AS num_violated_rows\r\n\tFROM\r\n\t(\r\n\t\tSELECT m.* \r\n\t\tFROM cdm_ibm_mdcd_v993.dbo.measurement m\r\n\t\t\r\n\t\tWHERE m.measurement_concept_id =  3008295\r\n\t\tAND m.unit_concept_id = 8605\r\n\t\tAND m.value_as_number IS NOT NULL\r\n\t\tAND m.value_as_number >     420.0\r\n\t) violated_rows\r\n) violated_row_count,\r\n( \r\n\tSELECT COUNT_BIG(*) AS num_rows\r\n\tFROM cdm_ibm_mdcd_v993.dbo.measurement m\r\n\t\r\n\tWHERE measurement_concept_id =  3008295\r\n\tAND unit_concept_id = 8605\r\n\tAND value_as_number IS NOT NULL\r\n) denominator\r\n;","CHECK_NAME":"plausibleValueHigh","CHECK_LEVEL":"CONCEPT","CHECK_DESCRIPTION":"For the combination of CONCEPT_ID  3008295 (Osmolality of Serum or Plasma) and UNIT_CONCEPT_ID 8605 (milliosmole), the number and percent of records that have a value higher than     420.0.","CDM_TABLE_NAME":"MEASUREMENT","CDM_FIELD_NAME":"MEASUREMENT_CONCEPT_ID","CONCEPT_ID":" 3008295","UNIT_CONCEPT_ID":"8605","SQL_FILE":"concept_plausible_value_high.sql","CATEGORY":"Plausibility","SUBCATEGORY":"Atemporal","CONTEXT":"Verification","checkId":2230,"FAILED":0,"THRESHOLD_VALUE":5,"_row":"19.249"},{"NUM_VIOLATED_ROWS":0,"PCT_VIOLATED_ROWS":0,"NUM_DENOMINATOR_ROWS":0,"EXECUTION_TIME":"2.092938 secs","QUERY_TEXT":"\r\n/*********\r\nCONCEPT LEVEL check:\r\nPLAUSIBLE_VALUE_HIGH - find any MEASUREMENT records that have VALUE_AS_NUMBER with non-null value > plausible high value\r\n\r\nParameters used in this template:\r\ncdmDatabaseSchema = cdm_ibm_mdcd_v993.dbo\r\nconceptId =  3008295\r\nunitConceptId = 8862\r\nplausibleValueHigh =     420.0\r\n\r\n**********/\r\n\r\n\r\nSELECT num_violated_rows, CASE WHEN denominator.num_rows = 0 THEN 0 ELSE 1.0*num_violated_rows/denominator.num_rows END  AS pct_violated_rows,\r\n  denominator.num_rows as num_denominator_rows\r\nFROM\r\n(\r\n\tSELECT COUNT_BIG(*) AS num_violated_rows\r\n\tFROM\r\n\t(\r\n\t\tSELECT m.* \r\n\t\tFROM cdm_ibm_mdcd_v993.dbo.measurement m\r\n\t\t\r\n\t\tWHERE m.measurement_concept_id =  3008295\r\n\t\tAND m.unit_concept_id = 8862\r\n\t\tAND m.value_as_number IS NOT NULL\r\n\t\tAND m.value_as_number >     420.0\r\n\t) violated_rows\r\n) violated_row_count,\r\n( \r\n\tSELECT COUNT_BIG(*) AS num_rows\r\n\tFROM cdm_ibm_mdcd_v993.dbo.measurement m\r\n\t\r\n\tWHERE measurement_concept_id =  3008295\r\n\tAND unit_concept_id = 8862\r\n\tAND value_as_number IS NOT NULL\r\n) denominator\r\n;","CHECK_NAME":"plausibleValueHigh","CHECK_LEVEL":"CONCEPT","CHECK_DESCRIPTION":"For the combination of CONCEPT_ID  3008295 (Osmolality of Serum or Plasma) and UNIT_CONCEPT_ID 8862 (milliosmole per kilogram), the number and percent of records that have a value higher than     420.0.","CDM_TABLE_NAME":"MEASUREMENT","CDM_FIELD_NAME":"MEASUREMENT_CONCEPT_ID","CONCEPT_ID":" 3008295","UNIT_CONCEPT_ID":"8862","SQL_FILE":"concept_plausible_value_high.sql","CATEGORY":"Plausibility","SUBCATEGORY":"Atemporal","CONTEXT":"Verification","checkId":2231,"FAILED":0,"THRESHOLD_VALUE":5,"_row":"19.250"},{"NUM_VIOLATED_ROWS":0,"PCT_VIOLATED_ROWS":0,"NUM_DENOMINATOR_ROWS":0,"EXECUTION_TIME":"0.586985 secs","QUERY_TEXT":"\r\n/*********\r\nCONCEPT LEVEL check:\r\nPLAUSIBLE_VALUE_HIGH - find any MEASUREMENT records that have VALUE_AS_NUMBER with non-null value > plausible high value\r\n\r\nParameters used in this template:\r\ncdmDatabaseSchema = cdm_ibm_mdcd_v993.dbo\r\nconceptId =  3008295\r\nunitConceptId = 9577\r\nplausibleValueHigh =     420.0\r\n\r\n**********/\r\n\r\n\r\nSELECT num_violated_rows, CASE WHEN denominator.num_rows = 0 THEN 0 ELSE 1.0*num_violated_rows/denominator.num_rows END  AS pct_violated_rows,\r\n  denominator.num_rows as num_denominator_rows\r\nFROM\r\n(\r\n\tSELECT COUNT_BIG(*) AS num_violated_rows\r\n\tFROM\r\n\t(\r\n\t\tSELECT m.* \r\n\t\tFROM cdm_ibm_mdcd_v993.dbo.measurement m\r\n\t\t\r\n\t\tWHERE m.measurement_concept_id =  3008295\r\n\t\tAND m.unit_concept_id = 9577\r\n\t\tAND m.value_as_number IS NOT NULL\r\n\t\tAND m.value_as_number >     420.0\r\n\t) violated_rows\r\n) violated_row_count,\r\n( \r\n\tSELECT COUNT_BIG(*) AS num_rows\r\n\tFROM cdm_ibm_mdcd_v993.dbo.measurement m\r\n\t\r\n\tWHERE measurement_concept_id =  3008295\r\n\tAND unit_concept_id = 9577\r\n\tAND value_as_number IS NOT NULL\r\n) denominator\r\n;","CHECK_NAME":"plausibleValueHigh","CHECK_LEVEL":"CONCEPT","CHECK_DESCRIPTION":"For the combination of CONCEPT_ID  3008295 (Osmolality of Serum or Plasma) and UNIT_CONCEPT_ID 9577 (millimole per kilogram), the number and percent of records that have a value higher than     420.0.","CDM_TABLE_NAME":"MEASUREMENT","CDM_FIELD_NAME":"MEASUREMENT_CONCEPT_ID","CONCEPT_ID":" 3008295","UNIT_CONCEPT_ID":"9577","SQL_FILE":"concept_plausible_value_high.sql","CATEGORY":"Plausibility","SUBCATEGORY":"Atemporal","CONTEXT":"Verification","checkId":2232,"FAILED":0,"THRESHOLD_VALUE":5,"_row":"19.251"},{"NUM_VIOLATED_ROWS":0,"PCT_VIOLATED_ROWS":0,"NUM_DENOMINATOR_ROWS":0,"EXECUTION_TIME":"5.809841 secs","QUERY_TEXT":"\r\n/*********\r\nCONCEPT LEVEL check:\r\nPLAUSIBLE_VALUE_HIGH - find any MEASUREMENT records that have VALUE_AS_NUMBER with non-null value > plausible high value\r\n\r\nParameters used in this template:\r\ncdmDatabaseSchema = cdm_ibm_mdcd_v993.dbo\r\nconceptId =  3008295\r\nunitConceptId = 9591\r\nplausibleValueHigh =     420.0\r\n\r\n**********/\r\n\r\n\r\nSELECT num_violated_rows, CASE WHEN denominator.num_rows = 0 THEN 0 ELSE 1.0*num_violated_rows/denominator.num_rows END  AS pct_violated_rows,\r\n  denominator.num_rows as num_denominator_rows\r\nFROM\r\n(\r\n\tSELECT COUNT_BIG(*) AS num_violated_rows\r\n\tFROM\r\n\t(\r\n\t\tSELECT m.* \r\n\t\tFROM cdm_ibm_mdcd_v993.dbo.measurement m\r\n\t\t\r\n\t\tWHERE m.measurement_concept_id =  3008295\r\n\t\tAND m.unit_concept_id = 9591\r\n\t\tAND m.value_as_number IS NOT NULL\r\n\t\tAND m.value_as_number >     420.0\r\n\t) violated_rows\r\n) violated_row_count,\r\n( \r\n\tSELECT COUNT_BIG(*) AS num_rows\r\n\tFROM cdm_ibm_mdcd_v993.dbo.measurement m\r\n\t\r\n\tWHERE measurement_concept_id =  3008295\r\n\tAND unit_concept_id = 9591\r\n\tAND value_as_number IS NOT NULL\r\n) denominator\r\n;","CHECK_NAME":"plausibleValueHigh","CHECK_LEVEL":"CONCEPT","CHECK_DESCRIPTION":"For the combination of CONCEPT_ID  3008295 (Osmolality of Serum or Plasma) and UNIT_CONCEPT_ID 9591 (milliosmole per liter), the number and percent of records that have a value higher than     420.0.","CDM_TABLE_NAME":"MEASUREMENT","CDM_FIELD_NAME":"MEASUREMENT_CONCEPT_ID","CONCEPT_ID":" 3008295","UNIT_CONCEPT_ID":"9591","SQL_FILE":"concept_plausible_value_high.sql","CATEGORY":"Plausibility","SUBCATEGORY":"Atemporal","CONTEXT":"Verification","checkId":2233,"FAILED":0,"THRESHOLD_VALUE":5,"_row":"19.252"},{"NUM_VIOLATED_ROWS":0,"PCT_VIOLATED_ROWS":0,"NUM_DENOMINATOR_ROWS":0,"EXECUTION_TIME":"2.473936 secs","QUERY_TEXT":"\r\n/*********\r\nCONCEPT LEVEL check:\r\nPLAUSIBLE_VALUE_HIGH - find any MEASUREMENT records that have VALUE_AS_NUMBER with non-null value > plausible high value\r\n\r\nParameters used in this template:\r\ncdmDatabaseSchema = cdm_ibm_mdcd_v993.dbo\r\nconceptId =  3008342\r\nunitConceptId = 8554\r\nplausibleValueHigh =      75.0\r\n\r\n**********/\r\n\r\n\r\nSELECT num_violated_rows, CASE WHEN denominator.num_rows = 0 THEN 0 ELSE 1.0*num_violated_rows/denominator.num_rows END  AS pct_violated_rows,\r\n  denominator.num_rows as num_denominator_rows\r\nFROM\r\n(\r\n\tSELECT COUNT_BIG(*) AS num_violated_rows\r\n\tFROM\r\n\t(\r\n\t\tSELECT m.* \r\n\t\tFROM cdm_ibm_mdcd_v993.dbo.measurement m\r\n\t\t\r\n\t\tWHERE m.measurement_concept_id =  3008342\r\n\t\tAND m.unit_concept_id = 8554\r\n\t\tAND m.value_as_number IS NOT NULL\r\n\t\tAND m.value_as_number >      75.0\r\n\t) violated_rows\r\n) violated_row_count,\r\n( \r\n\tSELECT COUNT_BIG(*) AS num_rows\r\n\tFROM cdm_ibm_mdcd_v993.dbo.measurement m\r\n\t\r\n\tWHERE measurement_concept_id =  3008342\r\n\tAND unit_concept_id = 8554\r\n\tAND value_as_number IS NOT NULL\r\n) denominator\r\n;","CHECK_NAME":"plausibleValueHigh","CHECK_LEVEL":"CONCEPT","CHECK_DESCRIPTION":"For the combination of CONCEPT_ID  3008342 (Neutrophils/100 leukocytes in Blood by Automated count) and UNIT_CONCEPT_ID 8554 (percent), the number and percent of records that have a value higher than      75.0.","CDM_TABLE_NAME":"MEASUREMENT","CDM_FIELD_NAME":"MEASUREMENT_CONCEPT_ID","CONCEPT_ID":" 3008342","UNIT_CONCEPT_ID":"8554","SQL_FILE":"concept_plausible_value_high.sql","CATEGORY":"Plausibility","SUBCATEGORY":"Atemporal","CONTEXT":"Verification","checkId":2234,"FAILED":0,"THRESHOLD_VALUE":5,"_row":"19.253"},{"NUM_VIOLATED_ROWS":0,"PCT_VIOLATED_ROWS":0,"NUM_DENOMINATOR_ROWS":0,"EXECUTION_TIME":"0.649988 secs","QUERY_TEXT":"\r\n/*********\r\nCONCEPT LEVEL check:\r\nPLAUSIBLE_VALUE_HIGH - find any MEASUREMENT records that have VALUE_AS_NUMBER with non-null value > plausible high value\r\n\r\nParameters used in this template:\r\ncdmDatabaseSchema = cdm_ibm_mdcd_v993.dbo\r\nconceptId =  3008598\r\nunitConceptId = 8817\r\nplausibleValueHigh =     100.0\r\n\r\n**********/\r\n\r\n\r\nSELECT num_violated_rows, CASE WHEN denominator.num_rows = 0 THEN 0 ELSE 1.0*num_violated_rows/denominator.num_rows END  AS pct_violated_rows,\r\n  denominator.num_rows as num_denominator_rows\r\nFROM\r\n(\r\n\tSELECT COUNT_BIG(*) AS num_violated_rows\r\n\tFROM\r\n\t(\r\n\t\tSELECT m.* \r\n\t\tFROM cdm_ibm_mdcd_v993.dbo.measurement m\r\n\t\t\r\n\t\tWHERE m.measurement_concept_id =  3008598\r\n\t\tAND m.unit_concept_id = 8817\r\n\t\tAND m.value_as_number IS NOT NULL\r\n\t\tAND m.value_as_number >     100.0\r\n\t) violated_rows\r\n) violated_row_count,\r\n( \r\n\tSELECT COUNT_BIG(*) AS num_rows\r\n\tFROM cdm_ibm_mdcd_v993.dbo.measurement m\r\n\t\r\n\tWHERE measurement_concept_id =  3008598\r\n\tAND unit_concept_id = 8817\r\n\tAND value_as_number IS NOT NULL\r\n) denominator\r\n;","CHECK_NAME":"plausibleValueHigh","CHECK_LEVEL":"CONCEPT","CHECK_DESCRIPTION":"For the combination of CONCEPT_ID  3008598 (Thyroxine (T4) free [Mass/volume] in Serum or Plasma) and UNIT_CONCEPT_ID 8817 (nanogram per deciliter), the number and percent of records that have a value higher than     100.0.","CDM_TABLE_NAME":"MEASUREMENT","CDM_FIELD_NAME":"MEASUREMENT_CONCEPT_ID","CONCEPT_ID":" 3008598","UNIT_CONCEPT_ID":"8817","SQL_FILE":"concept_plausible_value_high.sql","CATEGORY":"Plausibility","SUBCATEGORY":"Atemporal","CONTEXT":"Verification","checkId":2235,"FAILED":0,"THRESHOLD_VALUE":5,"_row":"19.254"},{"NUM_VIOLATED_ROWS":0,"PCT_VIOLATED_ROWS":0,"NUM_DENOMINATOR_ROWS":0,"EXECUTION_TIME":"5.227847 secs","QUERY_TEXT":"\r\n/*********\r\nCONCEPT LEVEL check:\r\nPLAUSIBLE_VALUE_HIGH - find any MEASUREMENT records that have VALUE_AS_NUMBER with non-null value > plausible high value\r\n\r\nParameters used in this template:\r\ncdmDatabaseSchema = cdm_ibm_mdcd_v993.dbo\r\nconceptId =  3008893\r\nunitConceptId = 8554\r\nplausibleValueHigh =     100.0\r\n\r\n**********/\r\n\r\n\r\nSELECT num_violated_rows, CASE WHEN denominator.num_rows = 0 THEN 0 ELSE 1.0*num_violated_rows/denominator.num_rows END  AS pct_violated_rows,\r\n  denominator.num_rows as num_denominator_rows\r\nFROM\r\n(\r\n\tSELECT COUNT_BIG(*) AS num_violated_rows\r\n\tFROM\r\n\t(\r\n\t\tSELECT m.* \r\n\t\tFROM cdm_ibm_mdcd_v993.dbo.measurement m\r\n\t\t\r\n\t\tWHERE m.measurement_concept_id =  3008893\r\n\t\tAND m.unit_concept_id = 8554\r\n\t\tAND m.value_as_number IS NOT NULL\r\n\t\tAND m.value_as_number >     100.0\r\n\t) violated_rows\r\n) violated_row_count,\r\n( \r\n\tSELECT COUNT_BIG(*) AS num_rows\r\n\tFROM cdm_ibm_mdcd_v993.dbo.measurement m\r\n\t\r\n\tWHERE measurement_concept_id =  3008893\r\n\tAND unit_concept_id = 8554\r\n\tAND value_as_number IS NOT NULL\r\n) denominator\r\n;","CHECK_NAME":"plausibleValueHigh","CHECK_LEVEL":"CONCEPT","CHECK_DESCRIPTION":"For the combination of CONCEPT_ID  3008893 (Testosterone [Mass/volume] in Serum or Plasma) and UNIT_CONCEPT_ID 8554 (percent), the number and percent of records that have a value higher than     100.0.","CDM_TABLE_NAME":"MEASUREMENT","CDM_FIELD_NAME":"MEASUREMENT_CONCEPT_ID","CONCEPT_ID":" 3008893","UNIT_CONCEPT_ID":"8554","SQL_FILE":"concept_plausible_value_high.sql","CATEGORY":"Plausibility","SUBCATEGORY":"Atemporal","CONTEXT":"Verification","checkId":2236,"FAILED":0,"THRESHOLD_VALUE":5,"_row":"19.255"},{"NUM_VIOLATED_ROWS":0,"PCT_VIOLATED_ROWS":0,"NUM_DENOMINATOR_ROWS":0,"EXECUTION_TIME":"1.027966 secs","QUERY_TEXT":"\r\n/*********\r\nCONCEPT LEVEL check:\r\nPLAUSIBLE_VALUE_HIGH - find any MEASUREMENT records that have VALUE_AS_NUMBER with non-null value > plausible high value\r\n\r\nParameters used in this template:\r\ncdmDatabaseSchema = cdm_ibm_mdcd_v993.dbo\r\nconceptId =  3008893\r\nunitConceptId = 8817\r\nplausibleValueHigh =    1000.0\r\n\r\n**********/\r\n\r\n\r\nSELECT num_violated_rows, CASE WHEN denominator.num_rows = 0 THEN 0 ELSE 1.0*num_violated_rows/denominator.num_rows END  AS pct_violated_rows,\r\n  denominator.num_rows as num_denominator_rows\r\nFROM\r\n(\r\n\tSELECT COUNT_BIG(*) AS num_violated_rows\r\n\tFROM\r\n\t(\r\n\t\tSELECT m.* \r\n\t\tFROM cdm_ibm_mdcd_v993.dbo.measurement m\r\n\t\t\r\n\t\tWHERE m.measurement_concept_id =  3008893\r\n\t\tAND m.unit_concept_id = 8817\r\n\t\tAND m.value_as_number IS NOT NULL\r\n\t\tAND m.value_as_number >    1000.0\r\n\t) violated_rows\r\n) violated_row_count,\r\n( \r\n\tSELECT COUNT_BIG(*) AS num_rows\r\n\tFROM cdm_ibm_mdcd_v993.dbo.measurement m\r\n\t\r\n\tWHERE measurement_concept_id =  3008893\r\n\tAND unit_concept_id = 8817\r\n\tAND value_as_number IS NOT NULL\r\n) denominator\r\n;","CHECK_NAME":"plausibleValueHigh","CHECK_LEVEL":"CONCEPT","CHECK_DESCRIPTION":"For the combination of CONCEPT_ID  3008893 (Testosterone [Mass/volume] in Serum or Plasma) and UNIT_CONCEPT_ID 8817 (nanogram per deciliter), the number and percent of records that have a value higher than    1000.0.","CDM_TABLE_NAME":"MEASUREMENT","CDM_FIELD_NAME":"MEASUREMENT_CONCEPT_ID","CONCEPT_ID":" 3008893","UNIT_CONCEPT_ID":"8817","SQL_FILE":"concept_plausible_value_high.sql","CATEGORY":"Plausibility","SUBCATEGORY":"Atemporal","CONTEXT":"Verification","checkId":2237,"FAILED":0,"THRESHOLD_VALUE":5,"_row":"19.256"},{"NUM_VIOLATED_ROWS":0,"PCT_VIOLATED_ROWS":0,"NUM_DENOMINATOR_ROWS":0,"EXECUTION_TIME":"0.653993 secs","QUERY_TEXT":"\r\n/*********\r\nCONCEPT LEVEL check:\r\nPLAUSIBLE_VALUE_HIGH - find any MEASUREMENT records that have VALUE_AS_NUMBER with non-null value > plausible high value\r\n\r\nParameters used in this template:\r\ncdmDatabaseSchema = cdm_ibm_mdcd_v993.dbo\r\nconceptId =  3009041\r\nunitConceptId = 8753\r\nplausibleValueHigh =       3.0\r\n\r\n**********/\r\n\r\n\r\nSELECT num_violated_rows, CASE WHEN denominator.num_rows = 0 THEN 0 ELSE 1.0*num_violated_rows/denominator.num_rows END  AS pct_violated_rows,\r\n  denominator.num_rows as num_denominator_rows\r\nFROM\r\n(\r\n\tSELECT COUNT_BIG(*) AS num_violated_rows\r\n\tFROM\r\n\t(\r\n\t\tSELECT m.* \r\n\t\tFROM cdm_ibm_mdcd_v993.dbo.measurement m\r\n\t\t\r\n\t\tWHERE m.measurement_concept_id =  3009041\r\n\t\tAND m.unit_concept_id = 8753\r\n\t\tAND m.value_as_number IS NOT NULL\r\n\t\tAND m.value_as_number >       3.0\r\n\t) violated_rows\r\n) violated_row_count,\r\n( \r\n\tSELECT COUNT_BIG(*) AS num_rows\r\n\tFROM cdm_ibm_mdcd_v993.dbo.measurement m\r\n\t\r\n\tWHERE measurement_concept_id =  3009041\r\n\tAND unit_concept_id = 8753\r\n\tAND value_as_number IS NOT NULL\r\n) denominator\r\n;","CHECK_NAME":"plausibleValueHigh","CHECK_LEVEL":"CONCEPT","CHECK_DESCRIPTION":"For the combination of CONCEPT_ID  3009041 (Cardiolipin IgG Ab [Units/volume] in Serum by Immunoassay) and UNIT_CONCEPT_ID 8753 (millimole per liter), the number and percent of records that have a value higher than       3.0.","CDM_TABLE_NAME":"MEASUREMENT","CDM_FIELD_NAME":"MEASUREMENT_CONCEPT_ID","CONCEPT_ID":" 3009041","UNIT_CONCEPT_ID":"8753","SQL_FILE":"concept_plausible_value_high.sql","CATEGORY":"Plausibility","SUBCATEGORY":"Atemporal","CONTEXT":"Verification","checkId":2238,"FAILED":0,"THRESHOLD_VALUE":5,"_row":"19.257"},{"NUM_VIOLATED_ROWS":0,"PCT_VIOLATED_ROWS":0,"NUM_DENOMINATOR_ROWS":0,"EXECUTION_TIME":"6.983812 secs","QUERY_TEXT":"\r\n/*********\r\nCONCEPT LEVEL check:\r\nPLAUSIBLE_VALUE_HIGH - find any MEASUREMENT records that have VALUE_AS_NUMBER with non-null value > plausible high value\r\n\r\nParameters used in this template:\r\ncdmDatabaseSchema = cdm_ibm_mdcd_v993.dbo\r\nconceptId =  3009041\r\nunitConceptId = 9100\r\nplausibleValueHigh =      39.0\r\n\r\n**********/\r\n\r\n\r\nSELECT num_violated_rows, CASE WHEN denominator.num_rows = 0 THEN 0 ELSE 1.0*num_violated_rows/denominator.num_rows END  AS pct_violated_rows,\r\n  denominator.num_rows as num_denominator_rows\r\nFROM\r\n(\r\n\tSELECT COUNT_BIG(*) AS num_violated_rows\r\n\tFROM\r\n\t(\r\n\t\tSELECT m.* \r\n\t\tFROM cdm_ibm_mdcd_v993.dbo.measurement m\r\n\t\t\r\n\t\tWHERE m.measurement_concept_id =  3009041\r\n\t\tAND m.unit_concept_id = 9100\r\n\t\tAND m.value_as_number IS NOT NULL\r\n\t\tAND m.value_as_number >      39.0\r\n\t) violated_rows\r\n) violated_row_count,\r\n( \r\n\tSELECT COUNT_BIG(*) AS num_rows\r\n\tFROM cdm_ibm_mdcd_v993.dbo.measurement m\r\n\t\r\n\tWHERE measurement_concept_id =  3009041\r\n\tAND unit_concept_id = 9100\r\n\tAND value_as_number IS NOT NULL\r\n) denominator\r\n;","CHECK_NAME":"plausibleValueHigh","CHECK_LEVEL":"CONCEPT","CHECK_DESCRIPTION":"For the combination of CONCEPT_ID  3009041 (Cardiolipin IgG Ab [Units/volume] in Serum by Immunoassay) and UNIT_CONCEPT_ID 9100 (IgG phospholipid unit), the number and percent of records that have a value higher than      39.0.","CDM_TABLE_NAME":"MEASUREMENT","CDM_FIELD_NAME":"MEASUREMENT_CONCEPT_ID","CONCEPT_ID":" 3009041","UNIT_CONCEPT_ID":"9100","SQL_FILE":"concept_plausible_value_high.sql","CATEGORY":"Plausibility","SUBCATEGORY":"Atemporal","CONTEXT":"Verification","checkId":2239,"FAILED":0,"THRESHOLD_VALUE":5,"_row":"19.258"},{"NUM_VIOLATED_ROWS":0,"PCT_VIOLATED_ROWS":0,"NUM_DENOMINATOR_ROWS":0,"EXECUTION_TIME":"1.151977 secs","QUERY_TEXT":"\r\n/*********\r\nCONCEPT LEVEL check:\r\nPLAUSIBLE_VALUE_HIGH - find any MEASUREMENT records that have VALUE_AS_NUMBER with non-null value > plausible high value\r\n\r\nParameters used in this template:\r\ncdmDatabaseSchema = cdm_ibm_mdcd_v993.dbo\r\nconceptId =  3009201\r\nunitConceptId = 8554\r\nplausibleValueHigh =     100.0\r\n\r\n**********/\r\n\r\n\r\nSELECT num_violated_rows, CASE WHEN denominator.num_rows = 0 THEN 0 ELSE 1.0*num_violated_rows/denominator.num_rows END  AS pct_violated_rows,\r\n  denominator.num_rows as num_denominator_rows\r\nFROM\r\n(\r\n\tSELECT COUNT_BIG(*) AS num_violated_rows\r\n\tFROM\r\n\t(\r\n\t\tSELECT m.* \r\n\t\tFROM cdm_ibm_mdcd_v993.dbo.measurement m\r\n\t\t\r\n\t\tWHERE m.measurement_concept_id =  3009201\r\n\t\tAND m.unit_concept_id = 8554\r\n\t\tAND m.value_as_number IS NOT NULL\r\n\t\tAND m.value_as_number >     100.0\r\n\t) violated_rows\r\n) violated_row_count,\r\n( \r\n\tSELECT COUNT_BIG(*) AS num_rows\r\n\tFROM cdm_ibm_mdcd_v993.dbo.measurement m\r\n\t\r\n\tWHERE measurement_concept_id =  3009201\r\n\tAND unit_concept_id = 8554\r\n\tAND value_as_number IS NOT NULL\r\n) denominator\r\n;","CHECK_NAME":"plausibleValueHigh","CHECK_LEVEL":"CONCEPT","CHECK_DESCRIPTION":"For the combination of CONCEPT_ID  3009201 (Thyrotropin [Units/volume] in Serum or Plasma) and UNIT_CONCEPT_ID 8554 (percent), the number and percent of records that have a value higher than     100.0.","CDM_TABLE_NAME":"MEASUREMENT","CDM_FIELD_NAME":"MEASUREMENT_CONCEPT_ID","CONCEPT_ID":" 3009201","UNIT_CONCEPT_ID":"8554","SQL_FILE":"concept_plausible_value_high.sql","CATEGORY":"Plausibility","SUBCATEGORY":"Atemporal","CONTEXT":"Verification","checkId":2240,"FAILED":0,"THRESHOLD_VALUE":5,"_row":"19.259"},{"NUM_VIOLATED_ROWS":0,"PCT_VIOLATED_ROWS":0,"NUM_DENOMINATOR_ROWS":0,"EXECUTION_TIME":"0.579975 secs","QUERY_TEXT":"\r\n/*********\r\nCONCEPT LEVEL check:\r\nPLAUSIBLE_VALUE_HIGH - find any MEASUREMENT records that have VALUE_AS_NUMBER with non-null value > plausible high value\r\n\r\nParameters used in this template:\r\ncdmDatabaseSchema = cdm_ibm_mdcd_v993.dbo\r\nconceptId =  3009201\r\nunitConceptId = 8860\r\nplausibleValueHigh =      20.0\r\n\r\n**********/\r\n\r\n\r\nSELECT num_violated_rows, CASE WHEN denominator.num_rows = 0 THEN 0 ELSE 1.0*num_violated_rows/denominator.num_rows END  AS pct_violated_rows,\r\n  denominator.num_rows as num_denominator_rows\r\nFROM\r\n(\r\n\tSELECT COUNT_BIG(*) AS num_violated_rows\r\n\tFROM\r\n\t(\r\n\t\tSELECT m.* \r\n\t\tFROM cdm_ibm_mdcd_v993.dbo.measurement m\r\n\t\t\r\n\t\tWHERE m.measurement_concept_id =  3009201\r\n\t\tAND m.unit_concept_id = 8860\r\n\t\tAND m.value_as_number IS NOT NULL\r\n\t\tAND m.value_as_number >      20.0\r\n\t) violated_rows\r\n) violated_row_count,\r\n( \r\n\tSELECT COUNT_BIG(*) AS num_rows\r\n\tFROM cdm_ibm_mdcd_v993.dbo.measurement m\r\n\t\r\n\tWHERE measurement_concept_id =  3009201\r\n\tAND unit_concept_id = 8860\r\n\tAND value_as_number IS NOT NULL\r\n) denominator\r\n;","CHECK_NAME":"plausibleValueHigh","CHECK_LEVEL":"CONCEPT","CHECK_DESCRIPTION":"For the combination of CONCEPT_ID  3009201 (Thyrotropin [Units/volume] in Serum or Plasma) and UNIT_CONCEPT_ID 8860 (microunit per milliliter), the number and percent of records that have a value higher than      20.0.","CDM_TABLE_NAME":"MEASUREMENT","CDM_FIELD_NAME":"MEASUREMENT_CONCEPT_ID","CONCEPT_ID":" 3009201","UNIT_CONCEPT_ID":"8860","SQL_FILE":"concept_plausible_value_high.sql","CATEGORY":"Plausibility","SUBCATEGORY":"Atemporal","CONTEXT":"Verification","checkId":2241,"FAILED":0,"THRESHOLD_VALUE":5,"_row":"19.260"},{"NUM_VIOLATED_ROWS":0,"PCT_VIOLATED_ROWS":0,"NUM_DENOMINATOR_ROWS":0,"EXECUTION_TIME":"0.858972 secs","QUERY_TEXT":"\r\n/*********\r\nCONCEPT LEVEL check:\r\nPLAUSIBLE_VALUE_HIGH - find any MEASUREMENT records that have VALUE_AS_NUMBER with non-null value > plausible high value\r\n\r\nParameters used in this template:\r\ncdmDatabaseSchema = cdm_ibm_mdcd_v993.dbo\r\nconceptId =  3009201\r\nunitConceptId = 9040\r\nplausibleValueHigh =      20.0\r\n\r\n**********/\r\n\r\n\r\nSELECT num_violated_rows, CASE WHEN denominator.num_rows = 0 THEN 0 ELSE 1.0*num_violated_rows/denominator.num_rows END  AS pct_violated_rows,\r\n  denominator.num_rows as num_denominator_rows\r\nFROM\r\n(\r\n\tSELECT COUNT_BIG(*) AS num_violated_rows\r\n\tFROM\r\n\t(\r\n\t\tSELECT m.* \r\n\t\tFROM cdm_ibm_mdcd_v993.dbo.measurement m\r\n\t\t\r\n\t\tWHERE m.measurement_concept_id =  3009201\r\n\t\tAND m.unit_concept_id = 9040\r\n\t\tAND m.value_as_number IS NOT NULL\r\n\t\tAND m.value_as_number >      20.0\r\n\t) violated_rows\r\n) violated_row_count,\r\n( \r\n\tSELECT COUNT_BIG(*) AS num_rows\r\n\tFROM cdm_ibm_mdcd_v993.dbo.measurement m\r\n\t\r\n\tWHERE measurement_concept_id =  3009201\r\n\tAND unit_concept_id = 9040\r\n\tAND value_as_number IS NOT NULL\r\n) denominator\r\n;","CHECK_NAME":"plausibleValueHigh","CHECK_LEVEL":"CONCEPT","CHECK_DESCRIPTION":"For the combination of CONCEPT_ID  3009201 (Thyrotropin [Units/volume] in Serum or Plasma) and UNIT_CONCEPT_ID 9040 (milli-international unit per liter), the number and percent of records that have a value higher than      20.0.","CDM_TABLE_NAME":"MEASUREMENT","CDM_FIELD_NAME":"MEASUREMENT_CONCEPT_ID","CONCEPT_ID":" 3009201","UNIT_CONCEPT_ID":"9040","SQL_FILE":"concept_plausible_value_high.sql","CATEGORY":"Plausibility","SUBCATEGORY":"Atemporal","CONTEXT":"Verification","checkId":2242,"FAILED":0,"THRESHOLD_VALUE":5,"_row":"19.261"},{"NUM_VIOLATED_ROWS":0,"PCT_VIOLATED_ROWS":0,"NUM_DENOMINATOR_ROWS":0,"EXECUTION_TIME":"0.909969 secs","QUERY_TEXT":"\r\n/*********\r\nCONCEPT LEVEL check:\r\nPLAUSIBLE_VALUE_HIGH - find any MEASUREMENT records that have VALUE_AS_NUMBER with non-null value > plausible high value\r\n\r\nParameters used in this template:\r\ncdmDatabaseSchema = cdm_ibm_mdcd_v993.dbo\r\nconceptId =  3009201\r\nunitConceptId = 44777578\r\nplausibleValueHigh =      20.0\r\n\r\n**********/\r\n\r\n\r\nSELECT num_violated_rows, CASE WHEN denominator.num_rows = 0 THEN 0 ELSE 1.0*num_violated_rows/denominator.num_rows END  AS pct_violated_rows,\r\n  denominator.num_rows as num_denominator_rows\r\nFROM\r\n(\r\n\tSELECT COUNT_BIG(*) AS num_violated_rows\r\n\tFROM\r\n\t(\r\n\t\tSELECT m.* \r\n\t\tFROM cdm_ibm_mdcd_v993.dbo.measurement m\r\n\t\t\r\n\t\tWHERE m.measurement_concept_id =  3009201\r\n\t\tAND m.unit_concept_id = 44777578\r\n\t\tAND m.value_as_number IS NOT NULL\r\n\t\tAND m.value_as_number >      20.0\r\n\t) violated_rows\r\n) violated_row_count,\r\n( \r\n\tSELECT COUNT_BIG(*) AS num_rows\r\n\tFROM cdm_ibm_mdcd_v993.dbo.measurement m\r\n\t\r\n\tWHERE measurement_concept_id =  3009201\r\n\tAND unit_concept_id = 44777578\r\n\tAND value_as_number IS NOT NULL\r\n) denominator\r\n;","CHECK_NAME":"plausibleValueHigh","CHECK_LEVEL":"CONCEPT","CHECK_DESCRIPTION":"For the combination of CONCEPT_ID  3009201 (Thyrotropin [Units/volume] in Serum or Plasma) and UNIT_CONCEPT_ID 44777578 (milliunit per liter), the number and percent of records that have a value higher than      20.0.","CDM_TABLE_NAME":"MEASUREMENT","CDM_FIELD_NAME":"MEASUREMENT_CONCEPT_ID","CONCEPT_ID":" 3009201","UNIT_CONCEPT_ID":"44777578","SQL_FILE":"concept_plausible_value_high.sql","CATEGORY":"Plausibility","SUBCATEGORY":"Atemporal","CONTEXT":"Verification","checkId":2243,"FAILED":0,"THRESHOLD_VALUE":5,"_row":"19.262"},{"NUM_VIOLATED_ROWS":0,"PCT_VIOLATED_ROWS":0,"NUM_DENOMINATOR_ROWS":0,"EXECUTION_TIME":"0.618968 secs","QUERY_TEXT":"\r\n/*********\r\nCONCEPT LEVEL check:\r\nPLAUSIBLE_VALUE_HIGH - find any MEASUREMENT records that have VALUE_AS_NUMBER with non-null value > plausible high value\r\n\r\nParameters used in this template:\r\ncdmDatabaseSchema = cdm_ibm_mdcd_v993.dbo\r\nconceptId =  3009306\r\nunitConceptId = 8748\r\nplausibleValueHigh =     100.0\r\n\r\n**********/\r\n\r\n\r\nSELECT num_violated_rows, CASE WHEN denominator.num_rows = 0 THEN 0 ELSE 1.0*num_violated_rows/denominator.num_rows END  AS pct_violated_rows,\r\n  denominator.num_rows as num_denominator_rows\r\nFROM\r\n(\r\n\tSELECT COUNT_BIG(*) AS num_violated_rows\r\n\tFROM\r\n\t(\r\n\t\tSELECT m.* \r\n\t\tFROM cdm_ibm_mdcd_v993.dbo.measurement m\r\n\t\t\r\n\t\tWHERE m.measurement_concept_id =  3009306\r\n\t\tAND m.unit_concept_id = 8748\r\n\t\tAND m.value_as_number IS NOT NULL\r\n\t\tAND m.value_as_number >     100.0\r\n\t) violated_rows\r\n) violated_row_count,\r\n( \r\n\tSELECT COUNT_BIG(*) AS num_rows\r\n\tFROM cdm_ibm_mdcd_v993.dbo.measurement m\r\n\t\r\n\tWHERE measurement_concept_id =  3009306\r\n\tAND unit_concept_id = 8748\r\n\tAND value_as_number IS NOT NULL\r\n) denominator\r\n;","CHECK_NAME":"plausibleValueHigh","CHECK_LEVEL":"CONCEPT","CHECK_DESCRIPTION":"For the combination of CONCEPT_ID  3009306 (Alpha-1-Fetoprotein [Mass/volume] in Serum or Plasma) and UNIT_CONCEPT_ID 8748 (microgram per liter), the number and percent of records that have a value higher than     100.0.","CDM_TABLE_NAME":"MEASUREMENT","CDM_FIELD_NAME":"MEASUREMENT_CONCEPT_ID","CONCEPT_ID":" 3009306","UNIT_CONCEPT_ID":"8748","SQL_FILE":"concept_plausible_value_high.sql","CATEGORY":"Plausibility","SUBCATEGORY":"Atemporal","CONTEXT":"Verification","checkId":2244,"FAILED":0,"THRESHOLD_VALUE":5,"_row":"19.263"},{"NUM_VIOLATED_ROWS":0,"PCT_VIOLATED_ROWS":0,"NUM_DENOMINATOR_ROWS":0,"EXECUTION_TIME":"8.398789 secs","QUERY_TEXT":"\r\n/*********\r\nCONCEPT LEVEL check:\r\nPLAUSIBLE_VALUE_HIGH - find any MEASUREMENT records that have VALUE_AS_NUMBER with non-null value > plausible high value\r\n\r\nParameters used in this template:\r\ncdmDatabaseSchema = cdm_ibm_mdcd_v993.dbo\r\nconceptId =  3009306\r\nunitConceptId = 8842\r\nplausibleValueHigh =     100.0\r\n\r\n**********/\r\n\r\n\r\nSELECT num_violated_rows, CASE WHEN denominator.num_rows = 0 THEN 0 ELSE 1.0*num_violated_rows/denominator.num_rows END  AS pct_violated_rows,\r\n  denominator.num_rows as num_denominator_rows\r\nFROM\r\n(\r\n\tSELECT COUNT_BIG(*) AS num_violated_rows\r\n\tFROM\r\n\t(\r\n\t\tSELECT m.* \r\n\t\tFROM cdm_ibm_mdcd_v993.dbo.measurement m\r\n\t\t\r\n\t\tWHERE m.measurement_concept_id =  3009306\r\n\t\tAND m.unit_concept_id = 8842\r\n\t\tAND m.value_as_number IS NOT NULL\r\n\t\tAND m.value_as_number >     100.0\r\n\t) violated_rows\r\n) violated_row_count,\r\n( \r\n\tSELECT COUNT_BIG(*) AS num_rows\r\n\tFROM cdm_ibm_mdcd_v993.dbo.measurement m\r\n\t\r\n\tWHERE measurement_concept_id =  3009306\r\n\tAND unit_concept_id = 8842\r\n\tAND value_as_number IS NOT NULL\r\n) denominator\r\n;","CHECK_NAME":"plausibleValueHigh","CHECK_LEVEL":"CONCEPT","CHECK_DESCRIPTION":"For the combination of CONCEPT_ID  3009306 (Alpha-1-Fetoprotein [Mass/volume] in Serum or Plasma) and UNIT_CONCEPT_ID 8842 (nanogram per milliliter), the number and percent of records that have a value higher than     100.0.","CDM_TABLE_NAME":"MEASUREMENT","CDM_FIELD_NAME":"MEASUREMENT_CONCEPT_ID","CONCEPT_ID":" 3009306","UNIT_CONCEPT_ID":"8842","SQL_FILE":"concept_plausible_value_high.sql","CATEGORY":"Plausibility","SUBCATEGORY":"Atemporal","CONTEXT":"Verification","checkId":2245,"FAILED":0,"THRESHOLD_VALUE":5,"_row":"19.264"},{"NUM_VIOLATED_ROWS":0,"PCT_VIOLATED_ROWS":0,"NUM_DENOMINATOR_ROWS":0,"EXECUTION_TIME":"5.405858 secs","QUERY_TEXT":"\r\n/*********\r\nCONCEPT LEVEL check:\r\nPLAUSIBLE_VALUE_HIGH - find any MEASUREMENT records that have VALUE_AS_NUMBER with non-null value > plausible high value\r\n\r\nParameters used in this template:\r\ncdmDatabaseSchema = cdm_ibm_mdcd_v993.dbo\r\nconceptId =  3009542\r\nunitConceptId = 8510\r\nplausibleValueHigh =      50.0\r\n\r\n**********/\r\n\r\n\r\nSELECT num_violated_rows, CASE WHEN denominator.num_rows = 0 THEN 0 ELSE 1.0*num_violated_rows/denominator.num_rows END  AS pct_violated_rows,\r\n  denominator.num_rows as num_denominator_rows\r\nFROM\r\n(\r\n\tSELECT COUNT_BIG(*) AS num_violated_rows\r\n\tFROM\r\n\t(\r\n\t\tSELECT m.* \r\n\t\tFROM cdm_ibm_mdcd_v993.dbo.measurement m\r\n\t\t\r\n\t\tWHERE m.measurement_concept_id =  3009542\r\n\t\tAND m.unit_concept_id = 8510\r\n\t\tAND m.value_as_number IS NOT NULL\r\n\t\tAND m.value_as_number >      50.0\r\n\t) violated_rows\r\n) violated_row_count,\r\n( \r\n\tSELECT COUNT_BIG(*) AS num_rows\r\n\tFROM cdm_ibm_mdcd_v993.dbo.measurement m\r\n\t\r\n\tWHERE measurement_concept_id =  3009542\r\n\tAND unit_concept_id = 8510\r\n\tAND value_as_number IS NOT NULL\r\n) denominator\r\n;","CHECK_NAME":"plausibleValueHigh","CHECK_LEVEL":"CONCEPT","CHECK_DESCRIPTION":"For the combination of CONCEPT_ID  3009542 (Hematocrit [Volume Fraction] of Blood) and UNIT_CONCEPT_ID 8510 (unit), the number and percent of records that have a value higher than      50.0.","CDM_TABLE_NAME":"MEASUREMENT","CDM_FIELD_NAME":"MEASUREMENT_CONCEPT_ID","CONCEPT_ID":" 3009542","UNIT_CONCEPT_ID":"8510","SQL_FILE":"concept_plausible_value_high.sql","CATEGORY":"Plausibility","SUBCATEGORY":"Atemporal","CONTEXT":"Verification","checkId":2246,"FAILED":0,"THRESHOLD_VALUE":5,"_row":"19.265"},{"NUM_VIOLATED_ROWS":0,"PCT_VIOLATED_ROWS":0,"NUM_DENOMINATOR_ROWS":0,"EXECUTION_TIME":"0.663974 secs","QUERY_TEXT":"\r\n/*********\r\nCONCEPT LEVEL check:\r\nPLAUSIBLE_VALUE_HIGH - find any MEASUREMENT records that have VALUE_AS_NUMBER with non-null value > plausible high value\r\n\r\nParameters used in this template:\r\ncdmDatabaseSchema = cdm_ibm_mdcd_v993.dbo\r\nconceptId =  3009542\r\nunitConceptId = 8517\r\nplausibleValueHigh =      70.0\r\n\r\n**********/\r\n\r\n\r\nSELECT num_violated_rows, CASE WHEN denominator.num_rows = 0 THEN 0 ELSE 1.0*num_violated_rows/denominator.num_rows END  AS pct_violated_rows,\r\n  denominator.num_rows as num_denominator_rows\r\nFROM\r\n(\r\n\tSELECT COUNT_BIG(*) AS num_violated_rows\r\n\tFROM\r\n\t(\r\n\t\tSELECT m.* \r\n\t\tFROM cdm_ibm_mdcd_v993.dbo.measurement m\r\n\t\t\r\n\t\tWHERE m.measurement_concept_id =  3009542\r\n\t\tAND m.unit_concept_id = 8517\r\n\t\tAND m.value_as_number IS NOT NULL\r\n\t\tAND m.value_as_number >      70.0\r\n\t) violated_rows\r\n) violated_row_count,\r\n( \r\n\tSELECT COUNT_BIG(*) AS num_rows\r\n\tFROM cdm_ibm_mdcd_v993.dbo.measurement m\r\n\t\r\n\tWHERE measurement_concept_id =  3009542\r\n\tAND unit_concept_id = 8517\r\n\tAND value_as_number IS NOT NULL\r\n) denominator\r\n;","CHECK_NAME":"plausibleValueHigh","CHECK_LEVEL":"CONCEPT","CHECK_DESCRIPTION":"For the combination of CONCEPT_ID  3009542 (Hematocrit [Volume Fraction] of Blood) and UNIT_CONCEPT_ID 8517 (Farad), the number and percent of records that have a value higher than      70.0.","CDM_TABLE_NAME":"MEASUREMENT","CDM_FIELD_NAME":"MEASUREMENT_CONCEPT_ID","CONCEPT_ID":" 3009542","UNIT_CONCEPT_ID":"8517","SQL_FILE":"concept_plausible_value_high.sql","CATEGORY":"Plausibility","SUBCATEGORY":"Atemporal","CONTEXT":"Verification","checkId":2247,"FAILED":0,"THRESHOLD_VALUE":5,"_row":"19.266"},{"NUM_VIOLATED_ROWS":0,"PCT_VIOLATED_ROWS":0,"NUM_DENOMINATOR_ROWS":0,"EXECUTION_TIME":"0.576972 secs","QUERY_TEXT":"\r\n/*********\r\nCONCEPT LEVEL check:\r\nPLAUSIBLE_VALUE_HIGH - find any MEASUREMENT records that have VALUE_AS_NUMBER with non-null value > plausible high value\r\n\r\nParameters used in this template:\r\ncdmDatabaseSchema = cdm_ibm_mdcd_v993.dbo\r\nconceptId =  3009542\r\nunitConceptId = 8519\r\nplausibleValueHigh =      40.0\r\n\r\n**********/\r\n\r\n\r\nSELECT num_violated_rows, CASE WHEN denominator.num_rows = 0 THEN 0 ELSE 1.0*num_violated_rows/denominator.num_rows END  AS pct_violated_rows,\r\n  denominator.num_rows as num_denominator_rows\r\nFROM\r\n(\r\n\tSELECT COUNT_BIG(*) AS num_violated_rows\r\n\tFROM\r\n\t(\r\n\t\tSELECT m.* \r\n\t\tFROM cdm_ibm_mdcd_v993.dbo.measurement m\r\n\t\t\r\n\t\tWHERE m.measurement_concept_id =  3009542\r\n\t\tAND m.unit_concept_id = 8519\r\n\t\tAND m.value_as_number IS NOT NULL\r\n\t\tAND m.value_as_number >      40.0\r\n\t) violated_rows\r\n) violated_row_count,\r\n( \r\n\tSELECT COUNT_BIG(*) AS num_rows\r\n\tFROM cdm_ibm_mdcd_v993.dbo.measurement m\r\n\t\r\n\tWHERE measurement_concept_id =  3009542\r\n\tAND unit_concept_id = 8519\r\n\tAND value_as_number IS NOT NULL\r\n) denominator\r\n;","CHECK_NAME":"plausibleValueHigh","CHECK_LEVEL":"CONCEPT","CHECK_DESCRIPTION":"For the combination of CONCEPT_ID  3009542 (Hematocrit [Volume Fraction] of Blood) and UNIT_CONCEPT_ID 8519 (liter), the number and percent of records that have a value higher than      40.0.","CDM_TABLE_NAME":"MEASUREMENT","CDM_FIELD_NAME":"MEASUREMENT_CONCEPT_ID","CONCEPT_ID":" 3009542","UNIT_CONCEPT_ID":"8519","SQL_FILE":"concept_plausible_value_high.sql","CATEGORY":"Plausibility","SUBCATEGORY":"Atemporal","CONTEXT":"Verification","checkId":2248,"FAILED":0,"THRESHOLD_VALUE":5,"_row":"19.267"},{"NUM_VIOLATED_ROWS":0,"PCT_VIOLATED_ROWS":0,"NUM_DENOMINATOR_ROWS":0,"EXECUTION_TIME":"8.571736 secs","QUERY_TEXT":"\r\n/*********\r\nCONCEPT LEVEL check:\r\nPLAUSIBLE_VALUE_HIGH - find any MEASUREMENT records that have VALUE_AS_NUMBER with non-null value > plausible high value\r\n\r\nParameters used in this template:\r\ncdmDatabaseSchema = cdm_ibm_mdcd_v993.dbo\r\nconceptId =  3009542\r\nunitConceptId = 8523\r\nplausibleValueHigh =       0.5\r\n\r\n**********/\r\n\r\n\r\nSELECT num_violated_rows, CASE WHEN denominator.num_rows = 0 THEN 0 ELSE 1.0*num_violated_rows/denominator.num_rows END  AS pct_violated_rows,\r\n  denominator.num_rows as num_denominator_rows\r\nFROM\r\n(\r\n\tSELECT COUNT_BIG(*) AS num_violated_rows\r\n\tFROM\r\n\t(\r\n\t\tSELECT m.* \r\n\t\tFROM cdm_ibm_mdcd_v993.dbo.measurement m\r\n\t\t\r\n\t\tWHERE m.measurement_concept_id =  3009542\r\n\t\tAND m.unit_concept_id = 8523\r\n\t\tAND m.value_as_number IS NOT NULL\r\n\t\tAND m.value_as_number >       0.5\r\n\t) violated_rows\r\n) violated_row_count,\r\n( \r\n\tSELECT COUNT_BIG(*) AS num_rows\r\n\tFROM cdm_ibm_mdcd_v993.dbo.measurement m\r\n\t\r\n\tWHERE measurement_concept_id =  3009542\r\n\tAND unit_concept_id = 8523\r\n\tAND value_as_number IS NOT NULL\r\n) denominator\r\n;","CHECK_NAME":"plausibleValueHigh","CHECK_LEVEL":"CONCEPT","CHECK_DESCRIPTION":"For the combination of CONCEPT_ID  3009542 (Hematocrit [Volume Fraction] of Blood) and UNIT_CONCEPT_ID 8523 (ratio), the number and percent of records that have a value higher than       0.5.","CDM_TABLE_NAME":"MEASUREMENT","CDM_FIELD_NAME":"MEASUREMENT_CONCEPT_ID","CONCEPT_ID":" 3009542","UNIT_CONCEPT_ID":"8523","SQL_FILE":"concept_plausible_value_high.sql","CATEGORY":"Plausibility","SUBCATEGORY":"Atemporal","CONTEXT":"Verification","checkId":2249,"FAILED":0,"THRESHOLD_VALUE":5,"_row":"19.268"},{"NUM_VIOLATED_ROWS":0,"PCT_VIOLATED_ROWS":0,"NUM_DENOMINATOR_ROWS":0,"EXECUTION_TIME":"2.181944 secs","QUERY_TEXT":"\r\n/*********\r\nCONCEPT LEVEL check:\r\nPLAUSIBLE_VALUE_HIGH - find any MEASUREMENT records that have VALUE_AS_NUMBER with non-null value > plausible high value\r\n\r\nParameters used in this template:\r\ncdmDatabaseSchema = cdm_ibm_mdcd_v993.dbo\r\nconceptId =  3009542\r\nunitConceptId = 8554\r\nplausibleValueHigh =      50.0\r\n\r\n**********/\r\n\r\n\r\nSELECT num_violated_rows, CASE WHEN denominator.num_rows = 0 THEN 0 ELSE 1.0*num_violated_rows/denominator.num_rows END  AS pct_violated_rows,\r\n  denominator.num_rows as num_denominator_rows\r\nFROM\r\n(\r\n\tSELECT COUNT_BIG(*) AS num_violated_rows\r\n\tFROM\r\n\t(\r\n\t\tSELECT m.* \r\n\t\tFROM cdm_ibm_mdcd_v993.dbo.measurement m\r\n\t\t\r\n\t\tWHERE m.measurement_concept_id =  3009542\r\n\t\tAND m.unit_concept_id = 8554\r\n\t\tAND m.value_as_number IS NOT NULL\r\n\t\tAND m.value_as_number >      50.0\r\n\t) violated_rows\r\n) violated_row_count,\r\n( \r\n\tSELECT COUNT_BIG(*) AS num_rows\r\n\tFROM cdm_ibm_mdcd_v993.dbo.measurement m\r\n\t\r\n\tWHERE measurement_concept_id =  3009542\r\n\tAND unit_concept_id = 8554\r\n\tAND value_as_number IS NOT NULL\r\n) denominator\r\n;","CHECK_NAME":"plausibleValueHigh","CHECK_LEVEL":"CONCEPT","CHECK_DESCRIPTION":"For the combination of CONCEPT_ID  3009542 (Hematocrit [Volume Fraction] of Blood) and UNIT_CONCEPT_ID 8554 (percent), the number and percent of records that have a value higher than      50.0.","CDM_TABLE_NAME":"MEASUREMENT","CDM_FIELD_NAME":"MEASUREMENT_CONCEPT_ID","CONCEPT_ID":" 3009542","UNIT_CONCEPT_ID":"8554","SQL_FILE":"concept_plausible_value_high.sql","CATEGORY":"Plausibility","SUBCATEGORY":"Atemporal","CONTEXT":"Verification","checkId":2250,"FAILED":0,"THRESHOLD_VALUE":5,"_row":"19.269"},{"NUM_VIOLATED_ROWS":0,"PCT_VIOLATED_ROWS":0,"NUM_DENOMINATOR_ROWS":0,"EXECUTION_TIME":"1.466971 secs","QUERY_TEXT":"\r\n/*********\r\nCONCEPT LEVEL check:\r\nPLAUSIBLE_VALUE_HIGH - find any MEASUREMENT records that have VALUE_AS_NUMBER with non-null value > plausible high value\r\n\r\nParameters used in this template:\r\ncdmDatabaseSchema = cdm_ibm_mdcd_v993.dbo\r\nconceptId =  3009542\r\nunitConceptId = 8576\r\nplausibleValueHigh =      40.0\r\n\r\n**********/\r\n\r\n\r\nSELECT num_violated_rows, CASE WHEN denominator.num_rows = 0 THEN 0 ELSE 1.0*num_violated_rows/denominator.num_rows END  AS pct_violated_rows,\r\n  denominator.num_rows as num_denominator_rows\r\nFROM\r\n(\r\n\tSELECT COUNT_BIG(*) AS num_violated_rows\r\n\tFROM\r\n\t(\r\n\t\tSELECT m.* \r\n\t\tFROM cdm_ibm_mdcd_v993.dbo.measurement m\r\n\t\t\r\n\t\tWHERE m.measurement_concept_id =  3009542\r\n\t\tAND m.unit_concept_id = 8576\r\n\t\tAND m.value_as_number IS NOT NULL\r\n\t\tAND m.value_as_number >      40.0\r\n\t) violated_rows\r\n) violated_row_count,\r\n( \r\n\tSELECT COUNT_BIG(*) AS num_rows\r\n\tFROM cdm_ibm_mdcd_v993.dbo.measurement m\r\n\t\r\n\tWHERE measurement_concept_id =  3009542\r\n\tAND unit_concept_id = 8576\r\n\tAND value_as_number IS NOT NULL\r\n) denominator\r\n;","CHECK_NAME":"plausibleValueHigh","CHECK_LEVEL":"CONCEPT","CHECK_DESCRIPTION":"For the combination of CONCEPT_ID  3009542 (Hematocrit [Volume Fraction] of Blood) and UNIT_CONCEPT_ID 8576 (milligram), the number and percent of records that have a value higher than      40.0.","CDM_TABLE_NAME":"MEASUREMENT","CDM_FIELD_NAME":"MEASUREMENT_CONCEPT_ID","CONCEPT_ID":" 3009542","UNIT_CONCEPT_ID":"8576","SQL_FILE":"concept_plausible_value_high.sql","CATEGORY":"Plausibility","SUBCATEGORY":"Atemporal","CONTEXT":"Verification","checkId":2251,"FAILED":0,"THRESHOLD_VALUE":5,"_row":"19.270"},{"NUM_VIOLATED_ROWS":0,"PCT_VIOLATED_ROWS":0,"NUM_DENOMINATOR_ROWS":0,"EXECUTION_TIME":"0.630960 secs","QUERY_TEXT":"\r\n/*********\r\nCONCEPT LEVEL check:\r\nPLAUSIBLE_VALUE_HIGH - find any MEASUREMENT records that have VALUE_AS_NUMBER with non-null value > plausible high value\r\n\r\nParameters used in this template:\r\ncdmDatabaseSchema = cdm_ibm_mdcd_v993.dbo\r\nconceptId =  3009542\r\nunitConceptId = 8582\r\nplausibleValueHigh =       5.0\r\n\r\n**********/\r\n\r\n\r\nSELECT num_violated_rows, CASE WHEN denominator.num_rows = 0 THEN 0 ELSE 1.0*num_violated_rows/denominator.num_rows END  AS pct_violated_rows,\r\n  denominator.num_rows as num_denominator_rows\r\nFROM\r\n(\r\n\tSELECT COUNT_BIG(*) AS num_violated_rows\r\n\tFROM\r\n\t(\r\n\t\tSELECT m.* \r\n\t\tFROM cdm_ibm_mdcd_v993.dbo.measurement m\r\n\t\t\r\n\t\tWHERE m.measurement_concept_id =  3009542\r\n\t\tAND m.unit_concept_id = 8582\r\n\t\tAND m.value_as_number IS NOT NULL\r\n\t\tAND m.value_as_number >       5.0\r\n\t) violated_rows\r\n) violated_row_count,\r\n( \r\n\tSELECT COUNT_BIG(*) AS num_rows\r\n\tFROM cdm_ibm_mdcd_v993.dbo.measurement m\r\n\t\r\n\tWHERE measurement_concept_id =  3009542\r\n\tAND unit_concept_id = 8582\r\n\tAND value_as_number IS NOT NULL\r\n) denominator\r\n;","CHECK_NAME":"plausibleValueHigh","CHECK_LEVEL":"CONCEPT","CHECK_DESCRIPTION":"For the combination of CONCEPT_ID  3009542 (Hematocrit [Volume Fraction] of Blood) and UNIT_CONCEPT_ID 8582 (centimeter), the number and percent of records that have a value higher than       5.0.","CDM_TABLE_NAME":"MEASUREMENT","CDM_FIELD_NAME":"MEASUREMENT_CONCEPT_ID","CONCEPT_ID":" 3009542","UNIT_CONCEPT_ID":"8582","SQL_FILE":"concept_plausible_value_high.sql","CATEGORY":"Plausibility","SUBCATEGORY":"Atemporal","CONTEXT":"Verification","checkId":2252,"FAILED":0,"THRESHOLD_VALUE":5,"_row":"19.271"},{"NUM_VIOLATED_ROWS":0,"PCT_VIOLATED_ROWS":0,"NUM_DENOMINATOR_ROWS":0,"EXECUTION_TIME":"0.605976 secs","QUERY_TEXT":"\r\n/*********\r\nCONCEPT LEVEL check:\r\nPLAUSIBLE_VALUE_HIGH - find any MEASUREMENT records that have VALUE_AS_NUMBER with non-null value > plausible high value\r\n\r\nParameters used in this template:\r\ncdmDatabaseSchema = cdm_ibm_mdcd_v993.dbo\r\nconceptId =  3009542\r\nunitConceptId = 8583\r\nplausibleValueHigh =      50.0\r\n\r\n**********/\r\n\r\n\r\nSELECT num_violated_rows, CASE WHEN denominator.num_rows = 0 THEN 0 ELSE 1.0*num_violated_rows/denominator.num_rows END  AS pct_violated_rows,\r\n  denominator.num_rows as num_denominator_rows\r\nFROM\r\n(\r\n\tSELECT COUNT_BIG(*) AS num_violated_rows\r\n\tFROM\r\n\t(\r\n\t\tSELECT m.* \r\n\t\tFROM cdm_ibm_mdcd_v993.dbo.measurement m\r\n\t\t\r\n\t\tWHERE m.measurement_concept_id =  3009542\r\n\t\tAND m.unit_concept_id = 8583\r\n\t\tAND m.value_as_number IS NOT NULL\r\n\t\tAND m.value_as_number >      50.0\r\n\t) violated_rows\r\n) violated_row_count,\r\n( \r\n\tSELECT COUNT_BIG(*) AS num_rows\r\n\tFROM cdm_ibm_mdcd_v993.dbo.measurement m\r\n\t\r\n\tWHERE measurement_concept_id =  3009542\r\n\tAND unit_concept_id = 8583\r\n\tAND value_as_number IS NOT NULL\r\n) denominator\r\n;","CHECK_NAME":"plausibleValueHigh","CHECK_LEVEL":"CONCEPT","CHECK_DESCRIPTION":"For the combination of CONCEPT_ID  3009542 (Hematocrit [Volume Fraction] of Blood) and UNIT_CONCEPT_ID 8583 (femtoliter), the number and percent of records that have a value higher than      50.0.","CDM_TABLE_NAME":"MEASUREMENT","CDM_FIELD_NAME":"MEASUREMENT_CONCEPT_ID","CONCEPT_ID":" 3009542","UNIT_CONCEPT_ID":"8583","SQL_FILE":"concept_plausible_value_high.sql","CATEGORY":"Plausibility","SUBCATEGORY":"Atemporal","CONTEXT":"Verification","checkId":2253,"FAILED":0,"THRESHOLD_VALUE":5,"_row":"19.272"},{"NUM_VIOLATED_ROWS":0,"PCT_VIOLATED_ROWS":0,"NUM_DENOMINATOR_ROWS":0,"EXECUTION_TIME":"0.554971 secs","QUERY_TEXT":"\r\n/*********\r\nCONCEPT LEVEL check:\r\nPLAUSIBLE_VALUE_HIGH - find any MEASUREMENT records that have VALUE_AS_NUMBER with non-null value > plausible high value\r\n\r\nParameters used in this template:\r\ncdmDatabaseSchema = cdm_ibm_mdcd_v993.dbo\r\nconceptId =  3009542\r\nunitConceptId = 8587\r\nplausibleValueHigh =      50.0\r\n\r\n**********/\r\n\r\n\r\nSELECT num_violated_rows, CASE WHEN denominator.num_rows = 0 THEN 0 ELSE 1.0*num_violated_rows/denominator.num_rows END  AS pct_violated_rows,\r\n  denominator.num_rows as num_denominator_rows\r\nFROM\r\n(\r\n\tSELECT COUNT_BIG(*) AS num_violated_rows\r\n\tFROM\r\n\t(\r\n\t\tSELECT m.* \r\n\t\tFROM cdm_ibm_mdcd_v993.dbo.measurement m\r\n\t\t\r\n\t\tWHERE m.measurement_concept_id =  3009542\r\n\t\tAND m.unit_concept_id = 8587\r\n\t\tAND m.value_as_number IS NOT NULL\r\n\t\tAND m.value_as_number >      50.0\r\n\t) violated_rows\r\n) violated_row_count,\r\n( \r\n\tSELECT COUNT_BIG(*) AS num_rows\r\n\tFROM cdm_ibm_mdcd_v993.dbo.measurement m\r\n\t\r\n\tWHERE measurement_concept_id =  3009542\r\n\tAND unit_concept_id = 8587\r\n\tAND value_as_number IS NOT NULL\r\n) denominator\r\n;","CHECK_NAME":"plausibleValueHigh","CHECK_LEVEL":"CONCEPT","CHECK_DESCRIPTION":"For the combination of CONCEPT_ID  3009542 (Hematocrit [Volume Fraction] of Blood) and UNIT_CONCEPT_ID 8587 (milliliter), the number and percent of records that have a value higher than      50.0.","CDM_TABLE_NAME":"MEASUREMENT","CDM_FIELD_NAME":"MEASUREMENT_CONCEPT_ID","CONCEPT_ID":" 3009542","UNIT_CONCEPT_ID":"8587","SQL_FILE":"concept_plausible_value_high.sql","CATEGORY":"Plausibility","SUBCATEGORY":"Atemporal","CONTEXT":"Verification","checkId":2254,"FAILED":0,"THRESHOLD_VALUE":5,"_row":"19.273"},{"NUM_VIOLATED_ROWS":0,"PCT_VIOLATED_ROWS":0,"NUM_DENOMINATOR_ROWS":0,"EXECUTION_TIME":"0.825978 secs","QUERY_TEXT":"\r\n/*********\r\nCONCEPT LEVEL check:\r\nPLAUSIBLE_VALUE_HIGH - find any MEASUREMENT records that have VALUE_AS_NUMBER with non-null value > plausible high value\r\n\r\nParameters used in this template:\r\ncdmDatabaseSchema = cdm_ibm_mdcd_v993.dbo\r\nconceptId =  3009542\r\nunitConceptId = 8588\r\nplausibleValueHigh =      20.0\r\n\r\n**********/\r\n\r\n\r\nSELECT num_violated_rows, CASE WHEN denominator.num_rows = 0 THEN 0 ELSE 1.0*num_violated_rows/denominator.num_rows END  AS pct_violated_rows,\r\n  denominator.num_rows as num_denominator_rows\r\nFROM\r\n(\r\n\tSELECT COUNT_BIG(*) AS num_violated_rows\r\n\tFROM\r\n\t(\r\n\t\tSELECT m.* \r\n\t\tFROM cdm_ibm_mdcd_v993.dbo.measurement m\r\n\t\t\r\n\t\tWHERE m.measurement_concept_id =  3009542\r\n\t\tAND m.unit_concept_id = 8588\r\n\t\tAND m.value_as_number IS NOT NULL\r\n\t\tAND m.value_as_number >      20.0\r\n\t) violated_rows\r\n) violated_row_count,\r\n( \r\n\tSELECT COUNT_BIG(*) AS num_rows\r\n\tFROM cdm_ibm_mdcd_v993.dbo.measurement m\r\n\t\r\n\tWHERE measurement_concept_id =  3009542\r\n\tAND unit_concept_id = 8588\r\n\tAND value_as_number IS NOT NULL\r\n) denominator\r\n;","CHECK_NAME":"plausibleValueHigh","CHECK_LEVEL":"CONCEPT","CHECK_DESCRIPTION":"For the combination of CONCEPT_ID  3009542 (Hematocrit [Volume Fraction] of Blood) and UNIT_CONCEPT_ID 8588 (millimeter), the number and percent of records that have a value higher than      20.0.","CDM_TABLE_NAME":"MEASUREMENT","CDM_FIELD_NAME":"MEASUREMENT_CONCEPT_ID","CONCEPT_ID":" 3009542","UNIT_CONCEPT_ID":"8588","SQL_FILE":"concept_plausible_value_high.sql","CATEGORY":"Plausibility","SUBCATEGORY":"Atemporal","CONTEXT":"Verification","checkId":2255,"FAILED":0,"THRESHOLD_VALUE":5,"_row":"19.274"},{"NUM_VIOLATED_ROWS":0,"PCT_VIOLATED_ROWS":0,"NUM_DENOMINATOR_ROWS":0,"EXECUTION_TIME":"0.605982 secs","QUERY_TEXT":"\r\n/*********\r\nCONCEPT LEVEL check:\r\nPLAUSIBLE_VALUE_HIGH - find any MEASUREMENT records that have VALUE_AS_NUMBER with non-null value > plausible high value\r\n\r\nParameters used in this template:\r\ncdmDatabaseSchema = cdm_ibm_mdcd_v993.dbo\r\nconceptId =  3009542\r\nunitConceptId = 8713\r\nplausibleValueHigh =      40.0\r\n\r\n**********/\r\n\r\n\r\nSELECT num_violated_rows, CASE WHEN denominator.num_rows = 0 THEN 0 ELSE 1.0*num_violated_rows/denominator.num_rows END  AS pct_violated_rows,\r\n  denominator.num_rows as num_denominator_rows\r\nFROM\r\n(\r\n\tSELECT COUNT_BIG(*) AS num_violated_rows\r\n\tFROM\r\n\t(\r\n\t\tSELECT m.* \r\n\t\tFROM cdm_ibm_mdcd_v993.dbo.measurement m\r\n\t\t\r\n\t\tWHERE m.measurement_concept_id =  3009542\r\n\t\tAND m.unit_concept_id = 8713\r\n\t\tAND m.value_as_number IS NOT NULL\r\n\t\tAND m.value_as_number >      40.0\r\n\t) violated_rows\r\n) violated_row_count,\r\n( \r\n\tSELECT COUNT_BIG(*) AS num_rows\r\n\tFROM cdm_ibm_mdcd_v993.dbo.measurement m\r\n\t\r\n\tWHERE measurement_concept_id =  3009542\r\n\tAND unit_concept_id = 8713\r\n\tAND value_as_number IS NOT NULL\r\n) denominator\r\n;","CHECK_NAME":"plausibleValueHigh","CHECK_LEVEL":"CONCEPT","CHECK_DESCRIPTION":"For the combination of CONCEPT_ID  3009542 (Hematocrit [Volume Fraction] of Blood) and UNIT_CONCEPT_ID 8713 (gram per deciliter), the number and percent of records that have a value higher than      40.0.","CDM_TABLE_NAME":"MEASUREMENT","CDM_FIELD_NAME":"MEASUREMENT_CONCEPT_ID","CONCEPT_ID":" 3009542","UNIT_CONCEPT_ID":"8713","SQL_FILE":"concept_plausible_value_high.sql","CATEGORY":"Plausibility","SUBCATEGORY":"Atemporal","CONTEXT":"Verification","checkId":2256,"FAILED":0,"THRESHOLD_VALUE":5,"_row":"19.275"},{"NUM_VIOLATED_ROWS":0,"PCT_VIOLATED_ROWS":0,"NUM_DENOMINATOR_ROWS":0,"EXECUTION_TIME":"1.527958 secs","QUERY_TEXT":"\r\n/*********\r\nCONCEPT LEVEL check:\r\nPLAUSIBLE_VALUE_HIGH - find any MEASUREMENT records that have VALUE_AS_NUMBER with non-null value > plausible high value\r\n\r\nParameters used in this template:\r\ncdmDatabaseSchema = cdm_ibm_mdcd_v993.dbo\r\nconceptId =  3009542\r\nunitConceptId = 8739\r\nplausibleValueHigh =      40.0\r\n\r\n**********/\r\n\r\n\r\nSELECT num_violated_rows, CASE WHEN denominator.num_rows = 0 THEN 0 ELSE 1.0*num_violated_rows/denominator.num_rows END  AS pct_violated_rows,\r\n  denominator.num_rows as num_denominator_rows\r\nFROM\r\n(\r\n\tSELECT COUNT_BIG(*) AS num_violated_rows\r\n\tFROM\r\n\t(\r\n\t\tSELECT m.* \r\n\t\tFROM cdm_ibm_mdcd_v993.dbo.measurement m\r\n\t\t\r\n\t\tWHERE m.measurement_concept_id =  3009542\r\n\t\tAND m.unit_concept_id = 8739\r\n\t\tAND m.value_as_number IS NOT NULL\r\n\t\tAND m.value_as_number >      40.0\r\n\t) violated_rows\r\n) violated_row_count,\r\n( \r\n\tSELECT COUNT_BIG(*) AS num_rows\r\n\tFROM cdm_ibm_mdcd_v993.dbo.measurement m\r\n\t\r\n\tWHERE measurement_concept_id =  3009542\r\n\tAND unit_concept_id = 8739\r\n\tAND value_as_number IS NOT NULL\r\n) denominator\r\n;","CHECK_NAME":"plausibleValueHigh","CHECK_LEVEL":"CONCEPT","CHECK_DESCRIPTION":"For the combination of CONCEPT_ID  3009542 (Hematocrit [Volume Fraction] of Blood) and UNIT_CONCEPT_ID 8739 (pound (US)), the number and percent of records that have a value higher than      40.0.","CDM_TABLE_NAME":"MEASUREMENT","CDM_FIELD_NAME":"MEASUREMENT_CONCEPT_ID","CONCEPT_ID":" 3009542","UNIT_CONCEPT_ID":"8739","SQL_FILE":"concept_plausible_value_high.sql","CATEGORY":"Plausibility","SUBCATEGORY":"Atemporal","CONTEXT":"Verification","checkId":2257,"FAILED":0,"THRESHOLD_VALUE":5,"_row":"19.276"},{"NUM_VIOLATED_ROWS":0,"PCT_VIOLATED_ROWS":0,"NUM_DENOMINATOR_ROWS":0,"EXECUTION_TIME":"3.614904 secs","QUERY_TEXT":"\r\n/*********\r\nCONCEPT LEVEL check:\r\nPLAUSIBLE_VALUE_HIGH - find any MEASUREMENT records that have VALUE_AS_NUMBER with non-null value > plausible high value\r\n\r\nParameters used in this template:\r\ncdmDatabaseSchema = cdm_ibm_mdcd_v993.dbo\r\nconceptId =  3009542\r\nunitConceptId = 8840\r\nplausibleValueHigh =      50.0\r\n\r\n**********/\r\n\r\n\r\nSELECT num_violated_rows, CASE WHEN denominator.num_rows = 0 THEN 0 ELSE 1.0*num_violated_rows/denominator.num_rows END  AS pct_violated_rows,\r\n  denominator.num_rows as num_denominator_rows\r\nFROM\r\n(\r\n\tSELECT COUNT_BIG(*) AS num_violated_rows\r\n\tFROM\r\n\t(\r\n\t\tSELECT m.* \r\n\t\tFROM cdm_ibm_mdcd_v993.dbo.measurement m\r\n\t\t\r\n\t\tWHERE m.measurement_concept_id =  3009542\r\n\t\tAND m.unit_concept_id = 8840\r\n\t\tAND m.value_as_number IS NOT NULL\r\n\t\tAND m.value_as_number >      50.0\r\n\t) violated_rows\r\n) violated_row_count,\r\n( \r\n\tSELECT COUNT_BIG(*) AS num_rows\r\n\tFROM cdm_ibm_mdcd_v993.dbo.measurement m\r\n\t\r\n\tWHERE measurement_concept_id =  3009542\r\n\tAND unit_concept_id = 8840\r\n\tAND value_as_number IS NOT NULL\r\n) denominator\r\n;","CHECK_NAME":"plausibleValueHigh","CHECK_LEVEL":"CONCEPT","CHECK_DESCRIPTION":"For the combination of CONCEPT_ID  3009542 (Hematocrit [Volume Fraction] of Blood) and UNIT_CONCEPT_ID 8840 (milligram per deciliter), the number and percent of records that have a value higher than      50.0.","CDM_TABLE_NAME":"MEASUREMENT","CDM_FIELD_NAME":"MEASUREMENT_CONCEPT_ID","CONCEPT_ID":" 3009542","UNIT_CONCEPT_ID":"8840","SQL_FILE":"concept_plausible_value_high.sql","CATEGORY":"Plausibility","SUBCATEGORY":"Atemporal","CONTEXT":"Verification","checkId":2258,"FAILED":0,"THRESHOLD_VALUE":5,"_row":"19.277"},{"NUM_VIOLATED_ROWS":0,"PCT_VIOLATED_ROWS":0,"NUM_DENOMINATOR_ROWS":0,"EXECUTION_TIME":"3.117896 secs","QUERY_TEXT":"\r\n/*********\r\nCONCEPT LEVEL check:\r\nPLAUSIBLE_VALUE_HIGH - find any MEASUREMENT records that have VALUE_AS_NUMBER with non-null value > plausible high value\r\n\r\nParameters used in this template:\r\ncdmDatabaseSchema = cdm_ibm_mdcd_v993.dbo\r\nconceptId =  3009542\r\nunitConceptId = 8961\r\nplausibleValueHigh =     250.0\r\n\r\n**********/\r\n\r\n\r\nSELECT num_violated_rows, CASE WHEN denominator.num_rows = 0 THEN 0 ELSE 1.0*num_violated_rows/denominator.num_rows END  AS pct_violated_rows,\r\n  denominator.num_rows as num_denominator_rows\r\nFROM\r\n(\r\n\tSELECT COUNT_BIG(*) AS num_violated_rows\r\n\tFROM\r\n\t(\r\n\t\tSELECT m.* \r\n\t\tFROM cdm_ibm_mdcd_v993.dbo.measurement m\r\n\t\t\r\n\t\tWHERE m.measurement_concept_id =  3009542\r\n\t\tAND m.unit_concept_id = 8961\r\n\t\tAND m.value_as_number IS NOT NULL\r\n\t\tAND m.value_as_number >     250.0\r\n\t) violated_rows\r\n) violated_row_count,\r\n( \r\n\tSELECT COUNT_BIG(*) AS num_rows\r\n\tFROM cdm_ibm_mdcd_v993.dbo.measurement m\r\n\t\r\n\tWHERE measurement_concept_id =  3009542\r\n\tAND unit_concept_id = 8961\r\n\tAND value_as_number IS NOT NULL\r\n) denominator\r\n;","CHECK_NAME":"plausibleValueHigh","CHECK_LEVEL":"CONCEPT","CHECK_DESCRIPTION":"For the combination of CONCEPT_ID  3009542 (Hematocrit [Volume Fraction] of Blood) and UNIT_CONCEPT_ID 8961 (thousand per cubic millimeter), the number and percent of records that have a value higher than     250.0.","CDM_TABLE_NAME":"MEASUREMENT","CDM_FIELD_NAME":"MEASUREMENT_CONCEPT_ID","CONCEPT_ID":" 3009542","UNIT_CONCEPT_ID":"8961","SQL_FILE":"concept_plausible_value_high.sql","CATEGORY":"Plausibility","SUBCATEGORY":"Atemporal","CONTEXT":"Verification","checkId":2259,"FAILED":0,"THRESHOLD_VALUE":5,"_row":"19.278"},{"NUM_VIOLATED_ROWS":0,"PCT_VIOLATED_ROWS":0,"NUM_DENOMINATOR_ROWS":0,"EXECUTION_TIME":"1.040962 secs","QUERY_TEXT":"\r\n/*********\r\nCONCEPT LEVEL check:\r\nPLAUSIBLE_VALUE_HIGH - find any MEASUREMENT records that have VALUE_AS_NUMBER with non-null value > plausible high value\r\n\r\nParameters used in this template:\r\ncdmDatabaseSchema = cdm_ibm_mdcd_v993.dbo\r\nconceptId =  3009542\r\nunitConceptId = 9234\r\nplausibleValueHigh =     100.0\r\n\r\n**********/\r\n\r\n\r\nSELECT num_violated_rows, CASE WHEN denominator.num_rows = 0 THEN 0 ELSE 1.0*num_violated_rows/denominator.num_rows END  AS pct_violated_rows,\r\n  denominator.num_rows as num_denominator_rows\r\nFROM\r\n(\r\n\tSELECT COUNT_BIG(*) AS num_violated_rows\r\n\tFROM\r\n\t(\r\n\t\tSELECT m.* \r\n\t\tFROM cdm_ibm_mdcd_v993.dbo.measurement m\r\n\t\t\r\n\t\tWHERE m.measurement_concept_id =  3009542\r\n\t\tAND m.unit_concept_id = 9234\r\n\t\tAND m.value_as_number IS NOT NULL\r\n\t\tAND m.value_as_number >     100.0\r\n\t) violated_rows\r\n) violated_row_count,\r\n( \r\n\tSELECT COUNT_BIG(*) AS num_rows\r\n\tFROM cdm_ibm_mdcd_v993.dbo.measurement m\r\n\t\r\n\tWHERE measurement_concept_id =  3009542\r\n\tAND unit_concept_id = 9234\r\n\tAND value_as_number IS NOT NULL\r\n) denominator\r\n;","CHECK_NAME":"plausibleValueHigh","CHECK_LEVEL":"CONCEPT","CHECK_DESCRIPTION":"For the combination of CONCEPT_ID  3009542 (Hematocrit [Volume Fraction] of Blood) and UNIT_CONCEPT_ID 9234 (volume percent), the number and percent of records that have a value higher than     100.0.","CDM_TABLE_NAME":"MEASUREMENT","CDM_FIELD_NAME":"MEASUREMENT_CONCEPT_ID","CONCEPT_ID":" 3009542","UNIT_CONCEPT_ID":"9234","SQL_FILE":"concept_plausible_value_high.sql","CATEGORY":"Plausibility","SUBCATEGORY":"Atemporal","CONTEXT":"Verification","checkId":2260,"FAILED":0,"THRESHOLD_VALUE":5,"_row":"19.279"},{"NUM_VIOLATED_ROWS":0,"PCT_VIOLATED_ROWS":0,"NUM_DENOMINATOR_ROWS":0,"EXECUTION_TIME":"5.664864 secs","QUERY_TEXT":"\r\n/*********\r\nCONCEPT LEVEL check:\r\nPLAUSIBLE_VALUE_HIGH - find any MEASUREMENT records that have VALUE_AS_NUMBER with non-null value > plausible high value\r\n\r\nParameters used in this template:\r\ncdmDatabaseSchema = cdm_ibm_mdcd_v993.dbo\r\nconceptId =  3009542\r\nunitConceptId = 9529\r\nplausibleValueHigh =   90000.0\r\n\r\n**********/\r\n\r\n\r\nSELECT num_violated_rows, CASE WHEN denominator.num_rows = 0 THEN 0 ELSE 1.0*num_violated_rows/denominator.num_rows END  AS pct_violated_rows,\r\n  denominator.num_rows as num_denominator_rows\r\nFROM\r\n(\r\n\tSELECT COUNT_BIG(*) AS num_violated_rows\r\n\tFROM\r\n\t(\r\n\t\tSELECT m.* \r\n\t\tFROM cdm_ibm_mdcd_v993.dbo.measurement m\r\n\t\t\r\n\t\tWHERE m.measurement_concept_id =  3009542\r\n\t\tAND m.unit_concept_id = 9529\r\n\t\tAND m.value_as_number IS NOT NULL\r\n\t\tAND m.value_as_number >   90000.0\r\n\t) violated_rows\r\n) violated_row_count,\r\n( \r\n\tSELECT COUNT_BIG(*) AS num_rows\r\n\tFROM cdm_ibm_mdcd_v993.dbo.measurement m\r\n\t\r\n\tWHERE measurement_concept_id =  3009542\r\n\tAND unit_concept_id = 9529\r\n\tAND value_as_number IS NOT NULL\r\n) denominator\r\n;","CHECK_NAME":"plausibleValueHigh","CHECK_LEVEL":"CONCEPT","CHECK_DESCRIPTION":"For the combination of CONCEPT_ID  3009542 (Hematocrit [Volume Fraction] of Blood) and UNIT_CONCEPT_ID 9529 (kilogram), the number and percent of records that have a value higher than   90000.0.","CDM_TABLE_NAME":"MEASUREMENT","CDM_FIELD_NAME":"MEASUREMENT_CONCEPT_ID","CONCEPT_ID":" 3009542","UNIT_CONCEPT_ID":"9529","SQL_FILE":"concept_plausible_value_high.sql","CATEGORY":"Plausibility","SUBCATEGORY":"Atemporal","CONTEXT":"Verification","checkId":2261,"FAILED":0,"THRESHOLD_VALUE":5,"_row":"19.280"},{"NUM_VIOLATED_ROWS":0,"PCT_VIOLATED_ROWS":0,"NUM_DENOMINATOR_ROWS":0,"EXECUTION_TIME":"0.646978 secs","QUERY_TEXT":"\r\n/*********\r\nCONCEPT LEVEL check:\r\nPLAUSIBLE_VALUE_HIGH - find any MEASUREMENT records that have VALUE_AS_NUMBER with non-null value > plausible high value\r\n\r\nParameters used in this template:\r\ncdmDatabaseSchema = cdm_ibm_mdcd_v993.dbo\r\nconceptId =  3009542\r\nunitConceptId = 9546\r\nplausibleValueHigh =      50.0\r\n\r\n**********/\r\n\r\n\r\nSELECT num_violated_rows, CASE WHEN denominator.num_rows = 0 THEN 0 ELSE 1.0*num_violated_rows/denominator.num_rows END  AS pct_violated_rows,\r\n  denominator.num_rows as num_denominator_rows\r\nFROM\r\n(\r\n\tSELECT COUNT_BIG(*) AS num_violated_rows\r\n\tFROM\r\n\t(\r\n\t\tSELECT m.* \r\n\t\tFROM cdm_ibm_mdcd_v993.dbo.measurement m\r\n\t\t\r\n\t\tWHERE m.measurement_concept_id =  3009542\r\n\t\tAND m.unit_concept_id = 9546\r\n\t\tAND m.value_as_number IS NOT NULL\r\n\t\tAND m.value_as_number >      50.0\r\n\t) violated_rows\r\n) violated_row_count,\r\n( \r\n\tSELECT COUNT_BIG(*) AS num_rows\r\n\tFROM cdm_ibm_mdcd_v993.dbo.measurement m\r\n\t\r\n\tWHERE measurement_concept_id =  3009542\r\n\tAND unit_concept_id = 9546\r\n\tAND value_as_number IS NOT NULL\r\n) denominator\r\n;","CHECK_NAME":"plausibleValueHigh","CHECK_LEVEL":"CONCEPT","CHECK_DESCRIPTION":"For the combination of CONCEPT_ID  3009542 (Hematocrit [Volume Fraction] of Blood) and UNIT_CONCEPT_ID 9546 (meter), the number and percent of records that have a value higher than      50.0.","CDM_TABLE_NAME":"MEASUREMENT","CDM_FIELD_NAME":"MEASUREMENT_CONCEPT_ID","CONCEPT_ID":" 3009542","UNIT_CONCEPT_ID":"9546","SQL_FILE":"concept_plausible_value_high.sql","CATEGORY":"Plausibility","SUBCATEGORY":"Atemporal","CONTEXT":"Verification","checkId":2262,"FAILED":0,"THRESHOLD_VALUE":5,"_row":"19.281"},{"NUM_VIOLATED_ROWS":0,"PCT_VIOLATED_ROWS":0,"NUM_DENOMINATOR_ROWS":0,"EXECUTION_TIME":"2.541937 secs","QUERY_TEXT":"\r\n/*********\r\nCONCEPT LEVEL check:\r\nPLAUSIBLE_VALUE_HIGH - find any MEASUREMENT records that have VALUE_AS_NUMBER with non-null value > plausible high value\r\n\r\nParameters used in this template:\r\ncdmDatabaseSchema = cdm_ibm_mdcd_v993.dbo\r\nconceptId =  3009542\r\nunitConceptId = 9648\r\nplausibleValueHigh =      50.0\r\n\r\n**********/\r\n\r\n\r\nSELECT num_violated_rows, CASE WHEN denominator.num_rows = 0 THEN 0 ELSE 1.0*num_violated_rows/denominator.num_rows END  AS pct_violated_rows,\r\n  denominator.num_rows as num_denominator_rows\r\nFROM\r\n(\r\n\tSELECT COUNT_BIG(*) AS num_violated_rows\r\n\tFROM\r\n\t(\r\n\t\tSELECT m.* \r\n\t\tFROM cdm_ibm_mdcd_v993.dbo.measurement m\r\n\t\t\r\n\t\tWHERE m.measurement_concept_id =  3009542\r\n\t\tAND m.unit_concept_id = 9648\r\n\t\tAND m.value_as_number IS NOT NULL\r\n\t\tAND m.value_as_number >      50.0\r\n\t) violated_rows\r\n) violated_row_count,\r\n( \r\n\tSELECT COUNT_BIG(*) AS num_rows\r\n\tFROM cdm_ibm_mdcd_v993.dbo.measurement m\r\n\t\r\n\tWHERE measurement_concept_id =  3009542\r\n\tAND unit_concept_id = 9648\r\n\tAND value_as_number IS NOT NULL\r\n) denominator\r\n;","CHECK_NAME":"plausibleValueHigh","CHECK_LEVEL":"CONCEPT","CHECK_DESCRIPTION":"For the combination of CONCEPT_ID  3009542 (Hematocrit [Volume Fraction] of Blood) and UNIT_CONCEPT_ID 9648 (unified atomic mass unit), the number and percent of records that have a value higher than      50.0.","CDM_TABLE_NAME":"MEASUREMENT","CDM_FIELD_NAME":"MEASUREMENT_CONCEPT_ID","CONCEPT_ID":" 3009542","UNIT_CONCEPT_ID":"9648","SQL_FILE":"concept_plausible_value_high.sql","CATEGORY":"Plausibility","SUBCATEGORY":"Atemporal","CONTEXT":"Verification","checkId":2263,"FAILED":0,"THRESHOLD_VALUE":5,"_row":"19.282"},{"NUM_VIOLATED_ROWS":0,"PCT_VIOLATED_ROWS":0,"NUM_DENOMINATOR_ROWS":0,"EXECUTION_TIME":"4.558869 secs","QUERY_TEXT":"\r\n/*********\r\nCONCEPT LEVEL check:\r\nPLAUSIBLE_VALUE_HIGH - find any MEASUREMENT records that have VALUE_AS_NUMBER with non-null value > plausible high value\r\n\r\nParameters used in this template:\r\ncdmDatabaseSchema = cdm_ibm_mdcd_v993.dbo\r\nconceptId =  3009542\r\nunitConceptId = 44777604\r\nplausibleValueHigh =       0.5\r\n\r\n**********/\r\n\r\n\r\nSELECT num_violated_rows, CASE WHEN denominator.num_rows = 0 THEN 0 ELSE 1.0*num_violated_rows/denominator.num_rows END  AS pct_violated_rows,\r\n  denominator.num_rows as num_denominator_rows\r\nFROM\r\n(\r\n\tSELECT COUNT_BIG(*) AS num_violated_rows\r\n\tFROM\r\n\t(\r\n\t\tSELECT m.* \r\n\t\tFROM cdm_ibm_mdcd_v993.dbo.measurement m\r\n\t\t\r\n\t\tWHERE m.measurement_concept_id =  3009542\r\n\t\tAND m.unit_concept_id = 44777604\r\n\t\tAND m.value_as_number IS NOT NULL\r\n\t\tAND m.value_as_number >       0.5\r\n\t) violated_rows\r\n) violated_row_count,\r\n( \r\n\tSELECT COUNT_BIG(*) AS num_rows\r\n\tFROM cdm_ibm_mdcd_v993.dbo.measurement m\r\n\t\r\n\tWHERE measurement_concept_id =  3009542\r\n\tAND unit_concept_id = 44777604\r\n\tAND value_as_number IS NOT NULL\r\n) denominator\r\n;","CHECK_NAME":"plausibleValueHigh","CHECK_LEVEL":"CONCEPT","CHECK_DESCRIPTION":"For the combination of CONCEPT_ID  3009542 (Hematocrit [Volume Fraction] of Blood) and UNIT_CONCEPT_ID 44777604 (liter per liter), the number and percent of records that have a value higher than       0.5.","CDM_TABLE_NAME":"MEASUREMENT","CDM_FIELD_NAME":"MEASUREMENT_CONCEPT_ID","CONCEPT_ID":" 3009542","UNIT_CONCEPT_ID":"44777604","SQL_FILE":"concept_plausible_value_high.sql","CATEGORY":"Plausibility","SUBCATEGORY":"Atemporal","CONTEXT":"Verification","checkId":2264,"FAILED":0,"THRESHOLD_VALUE":5,"_row":"19.283"},{"NUM_VIOLATED_ROWS":0,"PCT_VIOLATED_ROWS":0,"NUM_DENOMINATOR_ROWS":0,"EXECUTION_TIME":"1.996936 secs","QUERY_TEXT":"\r\n/*********\r\nCONCEPT LEVEL check:\r\nPLAUSIBLE_VALUE_HIGH - find any MEASUREMENT records that have VALUE_AS_NUMBER with non-null value > plausible high value\r\n\r\nParameters used in this template:\r\ncdmDatabaseSchema = cdm_ibm_mdcd_v993.dbo\r\nconceptId =  3009596\r\nunitConceptId = 8837\r\nplausibleValueHigh =     100.0\r\n\r\n**********/\r\n\r\n\r\nSELECT num_violated_rows, CASE WHEN denominator.num_rows = 0 THEN 0 ELSE 1.0*num_violated_rows/denominator.num_rows END  AS pct_violated_rows,\r\n  denominator.num_rows as num_denominator_rows\r\nFROM\r\n(\r\n\tSELECT COUNT_BIG(*) AS num_violated_rows\r\n\tFROM\r\n\t(\r\n\t\tSELECT m.* \r\n\t\tFROM cdm_ibm_mdcd_v993.dbo.measurement m\r\n\t\t\r\n\t\tWHERE m.measurement_concept_id =  3009596\r\n\t\tAND m.unit_concept_id = 8837\r\n\t\tAND m.value_as_number IS NOT NULL\r\n\t\tAND m.value_as_number >     100.0\r\n\t) violated_rows\r\n) violated_row_count,\r\n( \r\n\tSELECT COUNT_BIG(*) AS num_rows\r\n\tFROM cdm_ibm_mdcd_v993.dbo.measurement m\r\n\t\r\n\tWHERE measurement_concept_id =  3009596\r\n\tAND unit_concept_id = 8837\r\n\tAND value_as_number IS NOT NULL\r\n) denominator\r\n;","CHECK_NAME":"plausibleValueHigh","CHECK_LEVEL":"CONCEPT","CHECK_DESCRIPTION":"For the combination of CONCEPT_ID  3009596 (Cholesterol in VLDL [Mass/volume] in Serum or Plasma by calculation) and UNIT_CONCEPT_ID 8837 (microgram per deciliter), the number and percent of records that have a value higher than     100.0.","CDM_TABLE_NAME":"MEASUREMENT","CDM_FIELD_NAME":"MEASUREMENT_CONCEPT_ID","CONCEPT_ID":" 3009596","UNIT_CONCEPT_ID":"8837","SQL_FILE":"concept_plausible_value_high.sql","CATEGORY":"Plausibility","SUBCATEGORY":"Atemporal","CONTEXT":"Verification","checkId":2265,"FAILED":0,"THRESHOLD_VALUE":5,"_row":"19.284"},{"NUM_VIOLATED_ROWS":0,"PCT_VIOLATED_ROWS":0,"NUM_DENOMINATOR_ROWS":0,"EXECUTION_TIME":"5.906841 secs","QUERY_TEXT":"\r\n/*********\r\nCONCEPT LEVEL check:\r\nPLAUSIBLE_VALUE_HIGH - find any MEASUREMENT records that have VALUE_AS_NUMBER with non-null value > plausible high value\r\n\r\nParameters used in this template:\r\ncdmDatabaseSchema = cdm_ibm_mdcd_v993.dbo\r\nconceptId =  3009596\r\nunitConceptId = 8840\r\nplausibleValueHigh =     100.0\r\n\r\n**********/\r\n\r\n\r\nSELECT num_violated_rows, CASE WHEN denominator.num_rows = 0 THEN 0 ELSE 1.0*num_violated_rows/denominator.num_rows END  AS pct_violated_rows,\r\n  denominator.num_rows as num_denominator_rows\r\nFROM\r\n(\r\n\tSELECT COUNT_BIG(*) AS num_violated_rows\r\n\tFROM\r\n\t(\r\n\t\tSELECT m.* \r\n\t\tFROM cdm_ibm_mdcd_v993.dbo.measurement m\r\n\t\t\r\n\t\tWHERE m.measurement_concept_id =  3009596\r\n\t\tAND m.unit_concept_id = 8840\r\n\t\tAND m.value_as_number IS NOT NULL\r\n\t\tAND m.value_as_number >     100.0\r\n\t) violated_rows\r\n) violated_row_count,\r\n( \r\n\tSELECT COUNT_BIG(*) AS num_rows\r\n\tFROM cdm_ibm_mdcd_v993.dbo.measurement m\r\n\t\r\n\tWHERE measurement_concept_id =  3009596\r\n\tAND unit_concept_id = 8840\r\n\tAND value_as_number IS NOT NULL\r\n) denominator\r\n;","CHECK_NAME":"plausibleValueHigh","CHECK_LEVEL":"CONCEPT","CHECK_DESCRIPTION":"For the combination of CONCEPT_ID  3009596 (Cholesterol in VLDL [Mass/volume] in Serum or Plasma by calculation) and UNIT_CONCEPT_ID 8840 (milligram per deciliter), the number and percent of records that have a value higher than     100.0.","CDM_TABLE_NAME":"MEASUREMENT","CDM_FIELD_NAME":"MEASUREMENT_CONCEPT_ID","CONCEPT_ID":" 3009596","UNIT_CONCEPT_ID":"8840","SQL_FILE":"concept_plausible_value_high.sql","CATEGORY":"Plausibility","SUBCATEGORY":"Atemporal","CONTEXT":"Verification","checkId":2266,"FAILED":0,"THRESHOLD_VALUE":5,"_row":"19.285"},{"NUM_VIOLATED_ROWS":0,"PCT_VIOLATED_ROWS":0,"NUM_DENOMINATOR_ROWS":0,"EXECUTION_TIME":"2.641932 secs","QUERY_TEXT":"\r\n/*********\r\nCONCEPT LEVEL check:\r\nPLAUSIBLE_VALUE_HIGH - find any MEASUREMENT records that have VALUE_AS_NUMBER with non-null value > plausible high value\r\n\r\nParameters used in this template:\r\ncdmDatabaseSchema = cdm_ibm_mdcd_v993.dbo\r\nconceptId =  3009682\r\nunitConceptId = 8736\r\nplausibleValueHigh =    1000.0\r\n\r\n**********/\r\n\r\n\r\nSELECT num_violated_rows, CASE WHEN denominator.num_rows = 0 THEN 0 ELSE 1.0*num_violated_rows/denominator.num_rows END  AS pct_violated_rows,\r\n  denominator.num_rows as num_denominator_rows\r\nFROM\r\n(\r\n\tSELECT COUNT_BIG(*) AS num_violated_rows\r\n\tFROM\r\n\t(\r\n\t\tSELECT m.* \r\n\t\tFROM cdm_ibm_mdcd_v993.dbo.measurement m\r\n\t\t\r\n\t\tWHERE m.measurement_concept_id =  3009682\r\n\t\tAND m.unit_concept_id = 8736\r\n\t\tAND m.value_as_number IS NOT NULL\r\n\t\tAND m.value_as_number >    1000.0\r\n\t) violated_rows\r\n) violated_row_count,\r\n( \r\n\tSELECT COUNT_BIG(*) AS num_rows\r\n\tFROM cdm_ibm_mdcd_v993.dbo.measurement m\r\n\t\r\n\tWHERE measurement_concept_id =  3009682\r\n\tAND unit_concept_id = 8736\r\n\tAND value_as_number IS NOT NULL\r\n) denominator\r\n;","CHECK_NAME":"plausibleValueHigh","CHECK_LEVEL":"CONCEPT","CHECK_DESCRIPTION":"For the combination of CONCEPT_ID  3009682 (Cortisol [Mass/volume] in Serum or Plasma) and UNIT_CONCEPT_ID 8736 (nanomole per liter), the number and percent of records that have a value higher than    1000.0.","CDM_TABLE_NAME":"MEASUREMENT","CDM_FIELD_NAME":"MEASUREMENT_CONCEPT_ID","CONCEPT_ID":" 3009682","UNIT_CONCEPT_ID":"8736","SQL_FILE":"concept_plausible_value_high.sql","CATEGORY":"Plausibility","SUBCATEGORY":"Atemporal","CONTEXT":"Verification","checkId":2267,"FAILED":0,"THRESHOLD_VALUE":5,"_row":"19.286"},{"NUM_VIOLATED_ROWS":0,"PCT_VIOLATED_ROWS":0,"NUM_DENOMINATOR_ROWS":0,"EXECUTION_TIME":"3.967895 secs","QUERY_TEXT":"\r\n/*********\r\nCONCEPT LEVEL check:\r\nPLAUSIBLE_VALUE_HIGH - find any MEASUREMENT records that have VALUE_AS_NUMBER with non-null value > plausible high value\r\n\r\nParameters used in this template:\r\ncdmDatabaseSchema = cdm_ibm_mdcd_v993.dbo\r\nconceptId =  3009682\r\nunitConceptId = 8837\r\nplausibleValueHigh =    1000.0\r\n\r\n**********/\r\n\r\n\r\nSELECT num_violated_rows, CASE WHEN denominator.num_rows = 0 THEN 0 ELSE 1.0*num_violated_rows/denominator.num_rows END  AS pct_violated_rows,\r\n  denominator.num_rows as num_denominator_rows\r\nFROM\r\n(\r\n\tSELECT COUNT_BIG(*) AS num_violated_rows\r\n\tFROM\r\n\t(\r\n\t\tSELECT m.* \r\n\t\tFROM cdm_ibm_mdcd_v993.dbo.measurement m\r\n\t\t\r\n\t\tWHERE m.measurement_concept_id =  3009682\r\n\t\tAND m.unit_concept_id = 8837\r\n\t\tAND m.value_as_number IS NOT NULL\r\n\t\tAND m.value_as_number >    1000.0\r\n\t) violated_rows\r\n) violated_row_count,\r\n( \r\n\tSELECT COUNT_BIG(*) AS num_rows\r\n\tFROM cdm_ibm_mdcd_v993.dbo.measurement m\r\n\t\r\n\tWHERE measurement_concept_id =  3009682\r\n\tAND unit_concept_id = 8837\r\n\tAND value_as_number IS NOT NULL\r\n) denominator\r\n;","CHECK_NAME":"plausibleValueHigh","CHECK_LEVEL":"CONCEPT","CHECK_DESCRIPTION":"For the combination of CONCEPT_ID  3009682 (Cortisol [Mass/volume] in Serum or Plasma) and UNIT_CONCEPT_ID 8837 (microgram per deciliter), the number and percent of records that have a value higher than    1000.0.","CDM_TABLE_NAME":"MEASUREMENT","CDM_FIELD_NAME":"MEASUREMENT_CONCEPT_ID","CONCEPT_ID":" 3009682","UNIT_CONCEPT_ID":"8837","SQL_FILE":"concept_plausible_value_high.sql","CATEGORY":"Plausibility","SUBCATEGORY":"Atemporal","CONTEXT":"Verification","checkId":2268,"FAILED":0,"THRESHOLD_VALUE":5,"_row":"19.287"},{"NUM_VIOLATED_ROWS":0,"PCT_VIOLATED_ROWS":0,"NUM_DENOMINATOR_ROWS":0,"EXECUTION_TIME":"10.855704 secs","QUERY_TEXT":"\r\n/*********\r\nCONCEPT LEVEL check:\r\nPLAUSIBLE_VALUE_HIGH - find any MEASUREMENT records that have VALUE_AS_NUMBER with non-null value > plausible high value\r\n\r\nParameters used in this template:\r\ncdmDatabaseSchema = cdm_ibm_mdcd_v993.dbo\r\nconceptId =  3009744\r\nunitConceptId = 8554\r\nplausibleValueHigh =      40.0\r\n\r\n**********/\r\n\r\n\r\nSELECT num_violated_rows, CASE WHEN denominator.num_rows = 0 THEN 0 ELSE 1.0*num_violated_rows/denominator.num_rows END  AS pct_violated_rows,\r\n  denominator.num_rows as num_denominator_rows\r\nFROM\r\n(\r\n\tSELECT COUNT_BIG(*) AS num_violated_rows\r\n\tFROM\r\n\t(\r\n\t\tSELECT m.* \r\n\t\tFROM cdm_ibm_mdcd_v993.dbo.measurement m\r\n\t\t\r\n\t\tWHERE m.measurement_concept_id =  3009744\r\n\t\tAND m.unit_concept_id = 8554\r\n\t\tAND m.value_as_number IS NOT NULL\r\n\t\tAND m.value_as_number >      40.0\r\n\t) violated_rows\r\n) violated_row_count,\r\n( \r\n\tSELECT COUNT_BIG(*) AS num_rows\r\n\tFROM cdm_ibm_mdcd_v993.dbo.measurement m\r\n\t\r\n\tWHERE measurement_concept_id =  3009744\r\n\tAND unit_concept_id = 8554\r\n\tAND value_as_number IS NOT NULL\r\n) denominator\r\n;","CHECK_NAME":"plausibleValueHigh","CHECK_LEVEL":"CONCEPT","CHECK_DESCRIPTION":"For the combination of CONCEPT_ID  3009744 (MCHC [Mass/volume] by Automated count) and UNIT_CONCEPT_ID 8554 (percent), the number and percent of records that have a value higher than      40.0.","CDM_TABLE_NAME":"MEASUREMENT","CDM_FIELD_NAME":"MEASUREMENT_CONCEPT_ID","CONCEPT_ID":" 3009744","UNIT_CONCEPT_ID":"8554","SQL_FILE":"concept_plausible_value_high.sql","CATEGORY":"Plausibility","SUBCATEGORY":"Atemporal","CONTEXT":"Verification","checkId":2269,"FAILED":0,"THRESHOLD_VALUE":5,"_row":"19.288"},{"NUM_VIOLATED_ROWS":0,"PCT_VIOLATED_ROWS":0,"NUM_DENOMINATOR_ROWS":0,"EXECUTION_TIME":"7.483809 secs","QUERY_TEXT":"\r\n/*********\r\nCONCEPT LEVEL check:\r\nPLAUSIBLE_VALUE_HIGH - find any MEASUREMENT records that have VALUE_AS_NUMBER with non-null value > plausible high value\r\n\r\nParameters used in this template:\r\ncdmDatabaseSchema = cdm_ibm_mdcd_v993.dbo\r\nconceptId =  3009744\r\nunitConceptId = 8564\r\nplausibleValueHigh =      40.0\r\n\r\n**********/\r\n\r\n\r\nSELECT num_violated_rows, CASE WHEN denominator.num_rows = 0 THEN 0 ELSE 1.0*num_violated_rows/denominator.num_rows END  AS pct_violated_rows,\r\n  denominator.num_rows as num_denominator_rows\r\nFROM\r\n(\r\n\tSELECT COUNT_BIG(*) AS num_violated_rows\r\n\tFROM\r\n\t(\r\n\t\tSELECT m.* \r\n\t\tFROM cdm_ibm_mdcd_v993.dbo.measurement m\r\n\t\t\r\n\t\tWHERE m.measurement_concept_id =  3009744\r\n\t\tAND m.unit_concept_id = 8564\r\n\t\tAND m.value_as_number IS NOT NULL\r\n\t\tAND m.value_as_number >      40.0\r\n\t) violated_rows\r\n) violated_row_count,\r\n( \r\n\tSELECT COUNT_BIG(*) AS num_rows\r\n\tFROM cdm_ibm_mdcd_v993.dbo.measurement m\r\n\t\r\n\tWHERE measurement_concept_id =  3009744\r\n\tAND unit_concept_id = 8564\r\n\tAND value_as_number IS NOT NULL\r\n) denominator\r\n;","CHECK_NAME":"plausibleValueHigh","CHECK_LEVEL":"CONCEPT","CHECK_DESCRIPTION":"For the combination of CONCEPT_ID  3009744 (MCHC [Mass/volume] by Automated count) and UNIT_CONCEPT_ID 8564 (picogram), the number and percent of records that have a value higher than      40.0.","CDM_TABLE_NAME":"MEASUREMENT","CDM_FIELD_NAME":"MEASUREMENT_CONCEPT_ID","CONCEPT_ID":" 3009744","UNIT_CONCEPT_ID":"8564","SQL_FILE":"concept_plausible_value_high.sql","CATEGORY":"Plausibility","SUBCATEGORY":"Atemporal","CONTEXT":"Verification","checkId":2270,"FAILED":0,"THRESHOLD_VALUE":5,"_row":"19.289"},{"NUM_VIOLATED_ROWS":0,"PCT_VIOLATED_ROWS":0,"NUM_DENOMINATOR_ROWS":0,"EXECUTION_TIME":"0.872927 secs","QUERY_TEXT":"\r\n/*********\r\nCONCEPT LEVEL check:\r\nPLAUSIBLE_VALUE_HIGH - find any MEASUREMENT records that have VALUE_AS_NUMBER with non-null value > plausible high value\r\n\r\nParameters used in this template:\r\ncdmDatabaseSchema = cdm_ibm_mdcd_v993.dbo\r\nconceptId =  3009744\r\nunitConceptId = 8636\r\nplausibleValueHigh =      40.0\r\n\r\n**********/\r\n\r\n\r\nSELECT num_violated_rows, CASE WHEN denominator.num_rows = 0 THEN 0 ELSE 1.0*num_violated_rows/denominator.num_rows END  AS pct_violated_rows,\r\n  denominator.num_rows as num_denominator_rows\r\nFROM\r\n(\r\n\tSELECT COUNT_BIG(*) AS num_violated_rows\r\n\tFROM\r\n\t(\r\n\t\tSELECT m.* \r\n\t\tFROM cdm_ibm_mdcd_v993.dbo.measurement m\r\n\t\t\r\n\t\tWHERE m.measurement_concept_id =  3009744\r\n\t\tAND m.unit_concept_id = 8636\r\n\t\tAND m.value_as_number IS NOT NULL\r\n\t\tAND m.value_as_number >      40.0\r\n\t) violated_rows\r\n) violated_row_count,\r\n( \r\n\tSELECT COUNT_BIG(*) AS num_rows\r\n\tFROM cdm_ibm_mdcd_v993.dbo.measurement m\r\n\t\r\n\tWHERE measurement_concept_id =  3009744\r\n\tAND unit_concept_id = 8636\r\n\tAND value_as_number IS NOT NULL\r\n) denominator\r\n;","CHECK_NAME":"plausibleValueHigh","CHECK_LEVEL":"CONCEPT","CHECK_DESCRIPTION":"For the combination of CONCEPT_ID  3009744 (MCHC [Mass/volume] by Automated count) and UNIT_CONCEPT_ID 8636 (gram per liter), the number and percent of records that have a value higher than      40.0.","CDM_TABLE_NAME":"MEASUREMENT","CDM_FIELD_NAME":"MEASUREMENT_CONCEPT_ID","CONCEPT_ID":" 3009744","UNIT_CONCEPT_ID":"8636","SQL_FILE":"concept_plausible_value_high.sql","CATEGORY":"Plausibility","SUBCATEGORY":"Atemporal","CONTEXT":"Verification","checkId":2271,"FAILED":0,"THRESHOLD_VALUE":5,"_row":"19.290"},{"NUM_VIOLATED_ROWS":0,"PCT_VIOLATED_ROWS":0,"NUM_DENOMINATOR_ROWS":0,"EXECUTION_TIME":"0.605984 secs","QUERY_TEXT":"\r\n/*********\r\nCONCEPT LEVEL check:\r\nPLAUSIBLE_VALUE_HIGH - find any MEASUREMENT records that have VALUE_AS_NUMBER with non-null value > plausible high value\r\n\r\nParameters used in this template:\r\ncdmDatabaseSchema = cdm_ibm_mdcd_v993.dbo\r\nconceptId =  3009744\r\nunitConceptId = 8713\r\nplausibleValueHigh =      40.0\r\n\r\n**********/\r\n\r\n\r\nSELECT num_violated_rows, CASE WHEN denominator.num_rows = 0 THEN 0 ELSE 1.0*num_violated_rows/denominator.num_rows END  AS pct_violated_rows,\r\n  denominator.num_rows as num_denominator_rows\r\nFROM\r\n(\r\n\tSELECT COUNT_BIG(*) AS num_violated_rows\r\n\tFROM\r\n\t(\r\n\t\tSELECT m.* \r\n\t\tFROM cdm_ibm_mdcd_v993.dbo.measurement m\r\n\t\t\r\n\t\tWHERE m.measurement_concept_id =  3009744\r\n\t\tAND m.unit_concept_id = 8713\r\n\t\tAND m.value_as_number IS NOT NULL\r\n\t\tAND m.value_as_number >      40.0\r\n\t) violated_rows\r\n) violated_row_count,\r\n( \r\n\tSELECT COUNT_BIG(*) AS num_rows\r\n\tFROM cdm_ibm_mdcd_v993.dbo.measurement m\r\n\t\r\n\tWHERE measurement_concept_id =  3009744\r\n\tAND unit_concept_id = 8713\r\n\tAND value_as_number IS NOT NULL\r\n) denominator\r\n;","CHECK_NAME":"plausibleValueHigh","CHECK_LEVEL":"CONCEPT","CHECK_DESCRIPTION":"For the combination of CONCEPT_ID  3009744 (MCHC [Mass/volume] by Automated count) and UNIT_CONCEPT_ID 8713 (gram per deciliter), the number and percent of records that have a value higher than      40.0.","CDM_TABLE_NAME":"MEASUREMENT","CDM_FIELD_NAME":"MEASUREMENT_CONCEPT_ID","CONCEPT_ID":" 3009744","UNIT_CONCEPT_ID":"8713","SQL_FILE":"concept_plausible_value_high.sql","CATEGORY":"Plausibility","SUBCATEGORY":"Atemporal","CONTEXT":"Verification","checkId":2272,"FAILED":0,"THRESHOLD_VALUE":5,"_row":"19.291"},{"NUM_VIOLATED_ROWS":0,"PCT_VIOLATED_ROWS":0,"NUM_DENOMINATOR_ROWS":0,"EXECUTION_TIME":"0.846958 secs","QUERY_TEXT":"\r\n/*********\r\nCONCEPT LEVEL check:\r\nPLAUSIBLE_VALUE_HIGH - find any MEASUREMENT records that have VALUE_AS_NUMBER with non-null value > plausible high value\r\n\r\nParameters used in this template:\r\ncdmDatabaseSchema = cdm_ibm_mdcd_v993.dbo\r\nconceptId =  3009797\r\nunitConceptId = 8554\r\nplausibleValueHigh =    1000.0\r\n\r\n**********/\r\n\r\n\r\nSELECT num_violated_rows, CASE WHEN denominator.num_rows = 0 THEN 0 ELSE 1.0*num_violated_rows/denominator.num_rows END  AS pct_violated_rows,\r\n  denominator.num_rows as num_denominator_rows\r\nFROM\r\n(\r\n\tSELECT COUNT_BIG(*) AS num_violated_rows\r\n\tFROM\r\n\t(\r\n\t\tSELECT m.* \r\n\t\tFROM cdm_ibm_mdcd_v993.dbo.measurement m\r\n\t\t\r\n\t\tWHERE m.measurement_concept_id =  3009797\r\n\t\tAND m.unit_concept_id = 8554\r\n\t\tAND m.value_as_number IS NOT NULL\r\n\t\tAND m.value_as_number >    1000.0\r\n\t) violated_rows\r\n) violated_row_count,\r\n( \r\n\tSELECT COUNT_BIG(*) AS num_rows\r\n\tFROM cdm_ibm_mdcd_v993.dbo.measurement m\r\n\t\r\n\tWHERE measurement_concept_id =  3009797\r\n\tAND unit_concept_id = 8554\r\n\tAND value_as_number IS NOT NULL\r\n) denominator\r\n;","CHECK_NAME":"plausibleValueHigh","CHECK_LEVEL":"CONCEPT","CHECK_DESCRIPTION":"For the combination of CONCEPT_ID  3009797 (Basophils/100 leukocytes in Blood by Manual count) and UNIT_CONCEPT_ID 8554 (percent), the number and percent of records that have a value higher than    1000.0.","CDM_TABLE_NAME":"MEASUREMENT","CDM_FIELD_NAME":"MEASUREMENT_CONCEPT_ID","CONCEPT_ID":" 3009797","UNIT_CONCEPT_ID":"8554","SQL_FILE":"concept_plausible_value_high.sql","CATEGORY":"Plausibility","SUBCATEGORY":"Atemporal","CONTEXT":"Verification","checkId":2273,"FAILED":0,"THRESHOLD_VALUE":5,"_row":"19.292"},{"NUM_VIOLATED_ROWS":0,"PCT_VIOLATED_ROWS":0,"NUM_DENOMINATOR_ROWS":0,"EXECUTION_TIME":"0.590989 secs","QUERY_TEXT":"\r\n/*********\r\nCONCEPT LEVEL check:\r\nPLAUSIBLE_VALUE_HIGH - find any MEASUREMENT records that have VALUE_AS_NUMBER with non-null value > plausible high value\r\n\r\nParameters used in this template:\r\ncdmDatabaseSchema = cdm_ibm_mdcd_v993.dbo\r\nconceptId =  3009932\r\nunitConceptId = 8554\r\nplausibleValueHigh =      10.0\r\n\r\n**********/\r\n\r\n\r\nSELECT num_violated_rows, CASE WHEN denominator.num_rows = 0 THEN 0 ELSE 1.0*num_violated_rows/denominator.num_rows END  AS pct_violated_rows,\r\n  denominator.num_rows as num_denominator_rows\r\nFROM\r\n(\r\n\tSELECT COUNT_BIG(*) AS num_violated_rows\r\n\tFROM\r\n\t(\r\n\t\tSELECT m.* \r\n\t\tFROM cdm_ibm_mdcd_v993.dbo.measurement m\r\n\t\t\r\n\t\tWHERE m.measurement_concept_id =  3009932\r\n\t\tAND m.unit_concept_id = 8554\r\n\t\tAND m.value_as_number IS NOT NULL\r\n\t\tAND m.value_as_number >      10.0\r\n\t) violated_rows\r\n) violated_row_count,\r\n( \r\n\tSELECT COUNT_BIG(*) AS num_rows\r\n\tFROM cdm_ibm_mdcd_v993.dbo.measurement m\r\n\t\r\n\tWHERE measurement_concept_id =  3009932\r\n\tAND unit_concept_id = 8554\r\n\tAND value_as_number IS NOT NULL\r\n) denominator\r\n;","CHECK_NAME":"plausibleValueHigh","CHECK_LEVEL":"CONCEPT","CHECK_DESCRIPTION":"For the combination of CONCEPT_ID  3009932 (Eosinophils [#/volume] in Blood by Manual count) and UNIT_CONCEPT_ID 8554 (percent), the number and percent of records that have a value higher than      10.0.","CDM_TABLE_NAME":"MEASUREMENT","CDM_FIELD_NAME":"MEASUREMENT_CONCEPT_ID","CONCEPT_ID":" 3009932","UNIT_CONCEPT_ID":"8554","SQL_FILE":"concept_plausible_value_high.sql","CATEGORY":"Plausibility","SUBCATEGORY":"Atemporal","CONTEXT":"Verification","checkId":2274,"FAILED":0,"THRESHOLD_VALUE":5,"_row":"19.293"},{"NUM_VIOLATED_ROWS":0,"PCT_VIOLATED_ROWS":0,"NUM_DENOMINATOR_ROWS":0,"EXECUTION_TIME":"0.665975 secs","QUERY_TEXT":"\r\n/*********\r\nCONCEPT LEVEL check:\r\nPLAUSIBLE_VALUE_HIGH - find any MEASUREMENT records that have VALUE_AS_NUMBER with non-null value > plausible high value\r\n\r\nParameters used in this template:\r\ncdmDatabaseSchema = cdm_ibm_mdcd_v993.dbo\r\nconceptId =  3009932\r\nunitConceptId = 8647\r\nplausibleValueHigh =     600.0\r\n\r\n**********/\r\n\r\n\r\nSELECT num_violated_rows, CASE WHEN denominator.num_rows = 0 THEN 0 ELSE 1.0*num_violated_rows/denominator.num_rows END  AS pct_violated_rows,\r\n  denominator.num_rows as num_denominator_rows\r\nFROM\r\n(\r\n\tSELECT COUNT_BIG(*) AS num_violated_rows\r\n\tFROM\r\n\t(\r\n\t\tSELECT m.* \r\n\t\tFROM cdm_ibm_mdcd_v993.dbo.measurement m\r\n\t\t\r\n\t\tWHERE m.measurement_concept_id =  3009932\r\n\t\tAND m.unit_concept_id = 8647\r\n\t\tAND m.value_as_number IS NOT NULL\r\n\t\tAND m.value_as_number >     600.0\r\n\t) violated_rows\r\n) violated_row_count,\r\n( \r\n\tSELECT COUNT_BIG(*) AS num_rows\r\n\tFROM cdm_ibm_mdcd_v993.dbo.measurement m\r\n\t\r\n\tWHERE measurement_concept_id =  3009932\r\n\tAND unit_concept_id = 8647\r\n\tAND value_as_number IS NOT NULL\r\n) denominator\r\n;","CHECK_NAME":"plausibleValueHigh","CHECK_LEVEL":"CONCEPT","CHECK_DESCRIPTION":"For the combination of CONCEPT_ID  3009932 (Eosinophils [#/volume] in Blood by Manual count) and UNIT_CONCEPT_ID 8647 (per microliter), the number and percent of records that have a value higher than     600.0.","CDM_TABLE_NAME":"MEASUREMENT","CDM_FIELD_NAME":"MEASUREMENT_CONCEPT_ID","CONCEPT_ID":" 3009932","UNIT_CONCEPT_ID":"8647","SQL_FILE":"concept_plausible_value_high.sql","CATEGORY":"Plausibility","SUBCATEGORY":"Atemporal","CONTEXT":"Verification","checkId":2275,"FAILED":0,"THRESHOLD_VALUE":5,"_row":"19.294"},{"NUM_VIOLATED_ROWS":0,"PCT_VIOLATED_ROWS":0,"NUM_DENOMINATOR_ROWS":0,"EXECUTION_TIME":"0.604987 secs","QUERY_TEXT":"\r\n/*********\r\nCONCEPT LEVEL check:\r\nPLAUSIBLE_VALUE_HIGH - find any MEASUREMENT records that have VALUE_AS_NUMBER with non-null value > plausible high value\r\n\r\nParameters used in this template:\r\ncdmDatabaseSchema = cdm_ibm_mdcd_v993.dbo\r\nconceptId =  3009932\r\nunitConceptId = 8848\r\nplausibleValueHigh =      20.0\r\n\r\n**********/\r\n\r\n\r\nSELECT num_violated_rows, CASE WHEN denominator.num_rows = 0 THEN 0 ELSE 1.0*num_violated_rows/denominator.num_rows END  AS pct_violated_rows,\r\n  denominator.num_rows as num_denominator_rows\r\nFROM\r\n(\r\n\tSELECT COUNT_BIG(*) AS num_violated_rows\r\n\tFROM\r\n\t(\r\n\t\tSELECT m.* \r\n\t\tFROM cdm_ibm_mdcd_v993.dbo.measurement m\r\n\t\t\r\n\t\tWHERE m.measurement_concept_id =  3009932\r\n\t\tAND m.unit_concept_id = 8848\r\n\t\tAND m.value_as_number IS NOT NULL\r\n\t\tAND m.value_as_number >      20.0\r\n\t) violated_rows\r\n) violated_row_count,\r\n( \r\n\tSELECT COUNT_BIG(*) AS num_rows\r\n\tFROM cdm_ibm_mdcd_v993.dbo.measurement m\r\n\t\r\n\tWHERE measurement_concept_id =  3009932\r\n\tAND unit_concept_id = 8848\r\n\tAND value_as_number IS NOT NULL\r\n) denominator\r\n;","CHECK_NAME":"plausibleValueHigh","CHECK_LEVEL":"CONCEPT","CHECK_DESCRIPTION":"For the combination of CONCEPT_ID  3009932 (Eosinophils [#/volume] in Blood by Manual count) and UNIT_CONCEPT_ID 8848 (thousand per microliter), the number and percent of records that have a value higher than      20.0.","CDM_TABLE_NAME":"MEASUREMENT","CDM_FIELD_NAME":"MEASUREMENT_CONCEPT_ID","CONCEPT_ID":" 3009932","UNIT_CONCEPT_ID":"8848","SQL_FILE":"concept_plausible_value_high.sql","CATEGORY":"Plausibility","SUBCATEGORY":"Atemporal","CONTEXT":"Verification","checkId":2276,"FAILED":0,"THRESHOLD_VALUE":5,"_row":"19.295"},{"NUM_VIOLATED_ROWS":0,"PCT_VIOLATED_ROWS":0,"NUM_DENOMINATOR_ROWS":0,"EXECUTION_TIME":"0.672973 secs","QUERY_TEXT":"\r\n/*********\r\nCONCEPT LEVEL check:\r\nPLAUSIBLE_VALUE_HIGH - find any MEASUREMENT records that have VALUE_AS_NUMBER with non-null value > plausible high value\r\n\r\nParameters used in this template:\r\ncdmDatabaseSchema = cdm_ibm_mdcd_v993.dbo\r\nconceptId =  3009932\r\nunitConceptId = 8961\r\nplausibleValueHigh =       3.0\r\n\r\n**********/\r\n\r\n\r\nSELECT num_violated_rows, CASE WHEN denominator.num_rows = 0 THEN 0 ELSE 1.0*num_violated_rows/denominator.num_rows END  AS pct_violated_rows,\r\n  denominator.num_rows as num_denominator_rows\r\nFROM\r\n(\r\n\tSELECT COUNT_BIG(*) AS num_violated_rows\r\n\tFROM\r\n\t(\r\n\t\tSELECT m.* \r\n\t\tFROM cdm_ibm_mdcd_v993.dbo.measurement m\r\n\t\t\r\n\t\tWHERE m.measurement_concept_id =  3009932\r\n\t\tAND m.unit_concept_id = 8961\r\n\t\tAND m.value_as_number IS NOT NULL\r\n\t\tAND m.value_as_number >       3.0\r\n\t) violated_rows\r\n) violated_row_count,\r\n( \r\n\tSELECT COUNT_BIG(*) AS num_rows\r\n\tFROM cdm_ibm_mdcd_v993.dbo.measurement m\r\n\t\r\n\tWHERE measurement_concept_id =  3009932\r\n\tAND unit_concept_id = 8961\r\n\tAND value_as_number IS NOT NULL\r\n) denominator\r\n;","CHECK_NAME":"plausibleValueHigh","CHECK_LEVEL":"CONCEPT","CHECK_DESCRIPTION":"For the combination of CONCEPT_ID  3009932 (Eosinophils [#/volume] in Blood by Manual count) and UNIT_CONCEPT_ID 8961 (thousand per cubic millimeter), the number and percent of records that have a value higher than       3.0.","CDM_TABLE_NAME":"MEASUREMENT","CDM_FIELD_NAME":"MEASUREMENT_CONCEPT_ID","CONCEPT_ID":" 3009932","UNIT_CONCEPT_ID":"8961","SQL_FILE":"concept_plausible_value_high.sql","CATEGORY":"Plausibility","SUBCATEGORY":"Atemporal","CONTEXT":"Verification","checkId":2277,"FAILED":0,"THRESHOLD_VALUE":5,"_row":"19.296"},{"NUM_VIOLATED_ROWS":0,"PCT_VIOLATED_ROWS":0,"NUM_DENOMINATOR_ROWS":0,"EXECUTION_TIME":"0.598974 secs","QUERY_TEXT":"\r\n/*********\r\nCONCEPT LEVEL check:\r\nPLAUSIBLE_VALUE_HIGH - find any MEASUREMENT records that have VALUE_AS_NUMBER with non-null value > plausible high value\r\n\r\nParameters used in this template:\r\ncdmDatabaseSchema = cdm_ibm_mdcd_v993.dbo\r\nconceptId =  3009966\r\nunitConceptId = 8736\r\nplausibleValueHigh =    2500.0\r\n\r\n**********/\r\n\r\n\r\nSELECT num_violated_rows, CASE WHEN denominator.num_rows = 0 THEN 0 ELSE 1.0*num_violated_rows/denominator.num_rows END  AS pct_violated_rows,\r\n  denominator.num_rows as num_denominator_rows\r\nFROM\r\n(\r\n\tSELECT COUNT_BIG(*) AS num_violated_rows\r\n\tFROM\r\n\t(\r\n\t\tSELECT m.* \r\n\t\tFROM cdm_ibm_mdcd_v993.dbo.measurement m\r\n\t\t\r\n\t\tWHERE m.measurement_concept_id =  3009966\r\n\t\tAND m.unit_concept_id = 8736\r\n\t\tAND m.value_as_number IS NOT NULL\r\n\t\tAND m.value_as_number >    2500.0\r\n\t) violated_rows\r\n) violated_row_count,\r\n( \r\n\tSELECT COUNT_BIG(*) AS num_rows\r\n\tFROM cdm_ibm_mdcd_v993.dbo.measurement m\r\n\t\r\n\tWHERE measurement_concept_id =  3009966\r\n\tAND unit_concept_id = 8736\r\n\tAND value_as_number IS NOT NULL\r\n) denominator\r\n;","CHECK_NAME":"plausibleValueHigh","CHECK_LEVEL":"CONCEPT","CHECK_DESCRIPTION":"For the combination of CONCEPT_ID  3009966 (Cholesterol in LDL [Mass/volume] in Serum or Plasma by Direct assay) and UNIT_CONCEPT_ID 8736 (nanomole per liter), the number and percent of records that have a value higher than    2500.0.","CDM_TABLE_NAME":"MEASUREMENT","CDM_FIELD_NAME":"MEASUREMENT_CONCEPT_ID","CONCEPT_ID":" 3009966","UNIT_CONCEPT_ID":"8736","SQL_FILE":"concept_plausible_value_high.sql","CATEGORY":"Plausibility","SUBCATEGORY":"Atemporal","CONTEXT":"Verification","checkId":2278,"FAILED":0,"THRESHOLD_VALUE":5,"_row":"19.297"},{"NUM_VIOLATED_ROWS":0,"PCT_VIOLATED_ROWS":0,"NUM_DENOMINATOR_ROWS":0,"EXECUTION_TIME":"0.707983 secs","QUERY_TEXT":"\r\n/*********\r\nCONCEPT LEVEL check:\r\nPLAUSIBLE_VALUE_HIGH - find any MEASUREMENT records that have VALUE_AS_NUMBER with non-null value > plausible high value\r\n\r\nParameters used in this template:\r\ncdmDatabaseSchema = cdm_ibm_mdcd_v993.dbo\r\nconceptId =  3009966\r\nunitConceptId = 8840\r\nplausibleValueHigh =     250.0\r\n\r\n**********/\r\n\r\n\r\nSELECT num_violated_rows, CASE WHEN denominator.num_rows = 0 THEN 0 ELSE 1.0*num_violated_rows/denominator.num_rows END  AS pct_violated_rows,\r\n  denominator.num_rows as num_denominator_rows\r\nFROM\r\n(\r\n\tSELECT COUNT_BIG(*) AS num_violated_rows\r\n\tFROM\r\n\t(\r\n\t\tSELECT m.* \r\n\t\tFROM cdm_ibm_mdcd_v993.dbo.measurement m\r\n\t\t\r\n\t\tWHERE m.measurement_concept_id =  3009966\r\n\t\tAND m.unit_concept_id = 8840\r\n\t\tAND m.value_as_number IS NOT NULL\r\n\t\tAND m.value_as_number >     250.0\r\n\t) violated_rows\r\n) violated_row_count,\r\n( \r\n\tSELECT COUNT_BIG(*) AS num_rows\r\n\tFROM cdm_ibm_mdcd_v993.dbo.measurement m\r\n\t\r\n\tWHERE measurement_concept_id =  3009966\r\n\tAND unit_concept_id = 8840\r\n\tAND value_as_number IS NOT NULL\r\n) denominator\r\n;","CHECK_NAME":"plausibleValueHigh","CHECK_LEVEL":"CONCEPT","CHECK_DESCRIPTION":"For the combination of CONCEPT_ID  3009966 (Cholesterol in LDL [Mass/volume] in Serum or Plasma by Direct assay) and UNIT_CONCEPT_ID 8840 (milligram per deciliter), the number and percent of records that have a value higher than     250.0.","CDM_TABLE_NAME":"MEASUREMENT","CDM_FIELD_NAME":"MEASUREMENT_CONCEPT_ID","CONCEPT_ID":" 3009966","UNIT_CONCEPT_ID":"8840","SQL_FILE":"concept_plausible_value_high.sql","CATEGORY":"Plausibility","SUBCATEGORY":"Atemporal","CONTEXT":"Verification","checkId":2279,"FAILED":0,"THRESHOLD_VALUE":5,"_row":"19.298"},{"NUM_VIOLATED_ROWS":0,"PCT_VIOLATED_ROWS":0,"NUM_DENOMINATOR_ROWS":0,"EXECUTION_TIME":"1.574963 secs","QUERY_TEXT":"\r\n/*********\r\nCONCEPT LEVEL check:\r\nPLAUSIBLE_VALUE_HIGH - find any MEASUREMENT records that have VALUE_AS_NUMBER with non-null value > plausible high value\r\n\r\nParameters used in this template:\r\ncdmDatabaseSchema = cdm_ibm_mdcd_v993.dbo\r\nconceptId =  3010084\r\nunitConceptId = 8729\r\nplausibleValueHigh =    2300.0\r\n\r\n**********/\r\n\r\n\r\nSELECT num_violated_rows, CASE WHEN denominator.num_rows = 0 THEN 0 ELSE 1.0*num_violated_rows/denominator.num_rows END  AS pct_violated_rows,\r\n  denominator.num_rows as num_denominator_rows\r\nFROM\r\n(\r\n\tSELECT COUNT_BIG(*) AS num_violated_rows\r\n\tFROM\r\n\t(\r\n\t\tSELECT m.* \r\n\t\tFROM cdm_ibm_mdcd_v993.dbo.measurement m\r\n\t\t\r\n\t\tWHERE m.measurement_concept_id =  3010084\r\n\t\tAND m.unit_concept_id = 8729\r\n\t\tAND m.value_as_number IS NOT NULL\r\n\t\tAND m.value_as_number >    2300.0\r\n\t) violated_rows\r\n) violated_row_count,\r\n( \r\n\tSELECT COUNT_BIG(*) AS num_rows\r\n\tFROM cdm_ibm_mdcd_v993.dbo.measurement m\r\n\t\r\n\tWHERE measurement_concept_id =  3010084\r\n\tAND unit_concept_id = 8729\r\n\tAND value_as_number IS NOT NULL\r\n) denominator\r\n;","CHECK_NAME":"plausibleValueHigh","CHECK_LEVEL":"CONCEPT","CHECK_DESCRIPTION":"For the combination of CONCEPT_ID  3010084 (C reactive protein [Mass/volume] in Serum or Plasma) and UNIT_CONCEPT_ID 8729 (picomole per liter), the number and percent of records that have a value higher than    2300.0.","CDM_TABLE_NAME":"MEASUREMENT","CDM_FIELD_NAME":"MEASUREMENT_CONCEPT_ID","CONCEPT_ID":" 3010084","UNIT_CONCEPT_ID":"8729","SQL_FILE":"concept_plausible_value_high.sql","CATEGORY":"Plausibility","SUBCATEGORY":"Atemporal","CONTEXT":"Verification","checkId":2280,"FAILED":0,"THRESHOLD_VALUE":5,"_row":"19.299"},{"NUM_VIOLATED_ROWS":0,"PCT_VIOLATED_ROWS":0,"NUM_DENOMINATOR_ROWS":0,"EXECUTION_TIME":"0.556983 secs","QUERY_TEXT":"\r\n/*********\r\nCONCEPT LEVEL check:\r\nPLAUSIBLE_VALUE_HIGH - find any MEASUREMENT records that have VALUE_AS_NUMBER with non-null value > plausible high value\r\n\r\nParameters used in this template:\r\ncdmDatabaseSchema = cdm_ibm_mdcd_v993.dbo\r\nconceptId =  3010084\r\nunitConceptId = 8842\r\nplausibleValueHigh =      20.0\r\n\r\n**********/\r\n\r\n\r\nSELECT num_violated_rows, CASE WHEN denominator.num_rows = 0 THEN 0 ELSE 1.0*num_violated_rows/denominator.num_rows END  AS pct_violated_rows,\r\n  denominator.num_rows as num_denominator_rows\r\nFROM\r\n(\r\n\tSELECT COUNT_BIG(*) AS num_violated_rows\r\n\tFROM\r\n\t(\r\n\t\tSELECT m.* \r\n\t\tFROM cdm_ibm_mdcd_v993.dbo.measurement m\r\n\t\t\r\n\t\tWHERE m.measurement_concept_id =  3010084\r\n\t\tAND m.unit_concept_id = 8842\r\n\t\tAND m.value_as_number IS NOT NULL\r\n\t\tAND m.value_as_number >      20.0\r\n\t) violated_rows\r\n) violated_row_count,\r\n( \r\n\tSELECT COUNT_BIG(*) AS num_rows\r\n\tFROM cdm_ibm_mdcd_v993.dbo.measurement m\r\n\t\r\n\tWHERE measurement_concept_id =  3010084\r\n\tAND unit_concept_id = 8842\r\n\tAND value_as_number IS NOT NULL\r\n) denominator\r\n;","CHECK_NAME":"plausibleValueHigh","CHECK_LEVEL":"CONCEPT","CHECK_DESCRIPTION":"For the combination of CONCEPT_ID  3010084 (C peptide [Mass/volume] in Serum or Plasma) and UNIT_CONCEPT_ID 8842 (nanogram per milliliter), the number and percent of records that have a value higher than      20.0.","CDM_TABLE_NAME":"MEASUREMENT","CDM_FIELD_NAME":"MEASUREMENT_CONCEPT_ID","CONCEPT_ID":" 3010084","UNIT_CONCEPT_ID":"8842","SQL_FILE":"concept_plausible_value_high.sql","CATEGORY":"Plausibility","SUBCATEGORY":"Atemporal","CONTEXT":"Verification","checkId":2281,"FAILED":0,"THRESHOLD_VALUE":5,"_row":"19.300"},{"NUM_VIOLATED_ROWS":0,"PCT_VIOLATED_ROWS":0,"NUM_DENOMINATOR_ROWS":0,"EXECUTION_TIME":"0.497988 secs","QUERY_TEXT":"\r\n/*********\r\nCONCEPT LEVEL check:\r\nPLAUSIBLE_VALUE_HIGH - find any MEASUREMENT records that have VALUE_AS_NUMBER with non-null value > plausible high value\r\n\r\nParameters used in this template:\r\ncdmDatabaseSchema = cdm_ibm_mdcd_v993.dbo\r\nconceptId =  3010156\r\nunitConceptId = 8751\r\nplausibleValueHigh =      20.0\r\n\r\n**********/\r\n\r\n\r\nSELECT num_violated_rows, CASE WHEN denominator.num_rows = 0 THEN 0 ELSE 1.0*num_violated_rows/denominator.num_rows END  AS pct_violated_rows,\r\n  denominator.num_rows as num_denominator_rows\r\nFROM\r\n(\r\n\tSELECT COUNT_BIG(*) AS num_violated_rows\r\n\tFROM\r\n\t(\r\n\t\tSELECT m.* \r\n\t\tFROM cdm_ibm_mdcd_v993.dbo.measurement m\r\n\t\t\r\n\t\tWHERE m.measurement_concept_id =  3010156\r\n\t\tAND m.unit_concept_id = 8751\r\n\t\tAND m.value_as_number IS NOT NULL\r\n\t\tAND m.value_as_number >      20.0\r\n\t) violated_rows\r\n) violated_row_count,\r\n( \r\n\tSELECT COUNT_BIG(*) AS num_rows\r\n\tFROM cdm_ibm_mdcd_v993.dbo.measurement m\r\n\t\r\n\tWHERE measurement_concept_id =  3010156\r\n\tAND unit_concept_id = 8751\r\n\tAND value_as_number IS NOT NULL\r\n) denominator\r\n;","CHECK_NAME":"plausibleValueHigh","CHECK_LEVEL":"CONCEPT","CHECK_DESCRIPTION":"For the combination of CONCEPT_ID  3010156 (C reactive protein [Mass/volume] in Serum or Plasma by High sensitivity method) and UNIT_CONCEPT_ID 8751 (milligram per liter), the number and percent of records that have a value higher than      20.0.","CDM_TABLE_NAME":"MEASUREMENT","CDM_FIELD_NAME":"MEASUREMENT_CONCEPT_ID","CONCEPT_ID":" 3010156","UNIT_CONCEPT_ID":"8751","SQL_FILE":"concept_plausible_value_high.sql","CATEGORY":"Plausibility","SUBCATEGORY":"Atemporal","CONTEXT":"Verification","checkId":2282,"FAILED":0,"THRESHOLD_VALUE":5,"_row":"19.301"},{"NUM_VIOLATED_ROWS":0,"PCT_VIOLATED_ROWS":0,"NUM_DENOMINATOR_ROWS":0,"EXECUTION_TIME":"0.656977 secs","QUERY_TEXT":"\r\n/*********\r\nCONCEPT LEVEL check:\r\nPLAUSIBLE_VALUE_HIGH - find any MEASUREMENT records that have VALUE_AS_NUMBER with non-null value > plausible high value\r\n\r\nParameters used in this template:\r\ncdmDatabaseSchema = cdm_ibm_mdcd_v993.dbo\r\nconceptId =  3010156\r\nunitConceptId = 8840\r\nplausibleValueHigh =      35.0\r\n\r\n**********/\r\n\r\n\r\nSELECT num_violated_rows, CASE WHEN denominator.num_rows = 0 THEN 0 ELSE 1.0*num_violated_rows/denominator.num_rows END  AS pct_violated_rows,\r\n  denominator.num_rows as num_denominator_rows\r\nFROM\r\n(\r\n\tSELECT COUNT_BIG(*) AS num_violated_rows\r\n\tFROM\r\n\t(\r\n\t\tSELECT m.* \r\n\t\tFROM cdm_ibm_mdcd_v993.dbo.measurement m\r\n\t\t\r\n\t\tWHERE m.measurement_concept_id =  3010156\r\n\t\tAND m.unit_concept_id = 8840\r\n\t\tAND m.value_as_number IS NOT NULL\r\n\t\tAND m.value_as_number >      35.0\r\n\t) violated_rows\r\n) violated_row_count,\r\n( \r\n\tSELECT COUNT_BIG(*) AS num_rows\r\n\tFROM cdm_ibm_mdcd_v993.dbo.measurement m\r\n\t\r\n\tWHERE measurement_concept_id =  3010156\r\n\tAND unit_concept_id = 8840\r\n\tAND value_as_number IS NOT NULL\r\n) denominator\r\n;","CHECK_NAME":"plausibleValueHigh","CHECK_LEVEL":"CONCEPT","CHECK_DESCRIPTION":"For the combination of CONCEPT_ID  3010156 (C reactive protein [Mass/volume] in Serum or Plasma by High sensitivity method) and UNIT_CONCEPT_ID 8840 (milligram per deciliter), the number and percent of records that have a value higher than      35.0.","CDM_TABLE_NAME":"MEASUREMENT","CDM_FIELD_NAME":"MEASUREMENT_CONCEPT_ID","CONCEPT_ID":" 3010156","UNIT_CONCEPT_ID":"8840","SQL_FILE":"concept_plausible_value_high.sql","CATEGORY":"Plausibility","SUBCATEGORY":"Atemporal","CONTEXT":"Verification","checkId":2283,"FAILED":0,"THRESHOLD_VALUE":5,"_row":"19.302"},{"NUM_VIOLATED_ROWS":0,"PCT_VIOLATED_ROWS":0,"NUM_DENOMINATOR_ROWS":0,"EXECUTION_TIME":"1.416965 secs","QUERY_TEXT":"\r\n/*********\r\nCONCEPT LEVEL check:\r\nPLAUSIBLE_VALUE_HIGH - find any MEASUREMENT records that have VALUE_AS_NUMBER with non-null value > plausible high value\r\n\r\nParameters used in this template:\r\ncdmDatabaseSchema = cdm_ibm_mdcd_v993.dbo\r\nconceptId =  3010156\r\nunitConceptId = 8842\r\nplausibleValueHigh =     127.0\r\n\r\n**********/\r\n\r\n\r\nSELECT num_violated_rows, CASE WHEN denominator.num_rows = 0 THEN 0 ELSE 1.0*num_violated_rows/denominator.num_rows END  AS pct_violated_rows,\r\n  denominator.num_rows as num_denominator_rows\r\nFROM\r\n(\r\n\tSELECT COUNT_BIG(*) AS num_violated_rows\r\n\tFROM\r\n\t(\r\n\t\tSELECT m.* \r\n\t\tFROM cdm_ibm_mdcd_v993.dbo.measurement m\r\n\t\t\r\n\t\tWHERE m.measurement_concept_id =  3010156\r\n\t\tAND m.unit_concept_id = 8842\r\n\t\tAND m.value_as_number IS NOT NULL\r\n\t\tAND m.value_as_number >     127.0\r\n\t) violated_rows\r\n) violated_row_count,\r\n( \r\n\tSELECT COUNT_BIG(*) AS num_rows\r\n\tFROM cdm_ibm_mdcd_v993.dbo.measurement m\r\n\t\r\n\tWHERE measurement_concept_id =  3010156\r\n\tAND unit_concept_id = 8842\r\n\tAND value_as_number IS NOT NULL\r\n) denominator\r\n;","CHECK_NAME":"plausibleValueHigh","CHECK_LEVEL":"CONCEPT","CHECK_DESCRIPTION":"For the combination of CONCEPT_ID  3010156 (C reactive protein [Mass/volume] in Serum or Plasma by High sensitivity method) and UNIT_CONCEPT_ID 8842 (nanogram per milliliter), the number and percent of records that have a value higher than     127.0.","CDM_TABLE_NAME":"MEASUREMENT","CDM_FIELD_NAME":"MEASUREMENT_CONCEPT_ID","CONCEPT_ID":" 3010156","UNIT_CONCEPT_ID":"8842","SQL_FILE":"concept_plausible_value_high.sql","CATEGORY":"Plausibility","SUBCATEGORY":"Atemporal","CONTEXT":"Verification","checkId":2284,"FAILED":0,"THRESHOLD_VALUE":5,"_row":"19.303"},{"NUM_VIOLATED_ROWS":0,"PCT_VIOLATED_ROWS":0,"NUM_DENOMINATOR_ROWS":0,"EXECUTION_TIME":"0.712979 secs","QUERY_TEXT":"\r\n/*********\r\nCONCEPT LEVEL check:\r\nPLAUSIBLE_VALUE_HIGH - find any MEASUREMENT records that have VALUE_AS_NUMBER with non-null value > plausible high value\r\n\r\nParameters used in this template:\r\ncdmDatabaseSchema = cdm_ibm_mdcd_v993.dbo\r\nconceptId =  3010340\r\nunitConceptId = 8817\r\nplausibleValueHigh =    1000.0\r\n\r\n**********/\r\n\r\n\r\nSELECT num_violated_rows, CASE WHEN denominator.num_rows = 0 THEN 0 ELSE 1.0*num_violated_rows/denominator.num_rows END  AS pct_violated_rows,\r\n  denominator.num_rows as num_denominator_rows\r\nFROM\r\n(\r\n\tSELECT COUNT_BIG(*) AS num_violated_rows\r\n\tFROM\r\n\t(\r\n\t\tSELECT m.* \r\n\t\tFROM cdm_ibm_mdcd_v993.dbo.measurement m\r\n\t\t\r\n\t\tWHERE m.measurement_concept_id =  3010340\r\n\t\tAND m.unit_concept_id = 8817\r\n\t\tAND m.value_as_number IS NOT NULL\r\n\t\tAND m.value_as_number >    1000.0\r\n\t) violated_rows\r\n) violated_row_count,\r\n( \r\n\tSELECT COUNT_BIG(*) AS num_rows\r\n\tFROM cdm_ibm_mdcd_v993.dbo.measurement m\r\n\t\r\n\tWHERE measurement_concept_id =  3010340\r\n\tAND unit_concept_id = 8817\r\n\tAND value_as_number IS NOT NULL\r\n) denominator\r\n;","CHECK_NAME":"plausibleValueHigh","CHECK_LEVEL":"CONCEPT","CHECK_DESCRIPTION":"For the combination of CONCEPT_ID  3010340 (Triiodothyronine (T3) [Mass/volume] in Serum or Plasma) and UNIT_CONCEPT_ID 8817 (nanogram per deciliter), the number and percent of records that have a value higher than    1000.0.","CDM_TABLE_NAME":"MEASUREMENT","CDM_FIELD_NAME":"MEASUREMENT_CONCEPT_ID","CONCEPT_ID":" 3010340","UNIT_CONCEPT_ID":"8817","SQL_FILE":"concept_plausible_value_high.sql","CATEGORY":"Plausibility","SUBCATEGORY":"Atemporal","CONTEXT":"Verification","checkId":2285,"FAILED":0,"THRESHOLD_VALUE":5,"_row":"19.304"},{"NUM_VIOLATED_ROWS":0,"PCT_VIOLATED_ROWS":0,"NUM_DENOMINATOR_ROWS":0,"EXECUTION_TIME":"0.992994 secs","QUERY_TEXT":"\r\n/*********\r\nCONCEPT LEVEL check:\r\nPLAUSIBLE_VALUE_HIGH - find any MEASUREMENT records that have VALUE_AS_NUMBER with non-null value > plausible high value\r\n\r\nParameters used in this template:\r\ncdmDatabaseSchema = cdm_ibm_mdcd_v993.dbo\r\nconceptId =  3010340\r\nunitConceptId = 8840\r\nplausibleValueHigh =     100.0\r\n\r\n**********/\r\n\r\n\r\nSELECT num_violated_rows, CASE WHEN denominator.num_rows = 0 THEN 0 ELSE 1.0*num_violated_rows/denominator.num_rows END  AS pct_violated_rows,\r\n  denominator.num_rows as num_denominator_rows\r\nFROM\r\n(\r\n\tSELECT COUNT_BIG(*) AS num_violated_rows\r\n\tFROM\r\n\t(\r\n\t\tSELECT m.* \r\n\t\tFROM cdm_ibm_mdcd_v993.dbo.measurement m\r\n\t\t\r\n\t\tWHERE m.measurement_concept_id =  3010340\r\n\t\tAND m.unit_concept_id = 8840\r\n\t\tAND m.value_as_number IS NOT NULL\r\n\t\tAND m.value_as_number >     100.0\r\n\t) violated_rows\r\n) violated_row_count,\r\n( \r\n\tSELECT COUNT_BIG(*) AS num_rows\r\n\tFROM cdm_ibm_mdcd_v993.dbo.measurement m\r\n\t\r\n\tWHERE measurement_concept_id =  3010340\r\n\tAND unit_concept_id = 8840\r\n\tAND value_as_number IS NOT NULL\r\n) denominator\r\n;","CHECK_NAME":"plausibleValueHigh","CHECK_LEVEL":"CONCEPT","CHECK_DESCRIPTION":"For the combination of CONCEPT_ID  3010340 (Triiodothyronine (T3) [Mass/volume] in Serum or Plasma) and UNIT_CONCEPT_ID 8840 (milligram per deciliter), the number and percent of records that have a value higher than     100.0.","CDM_TABLE_NAME":"MEASUREMENT","CDM_FIELD_NAME":"MEASUREMENT_CONCEPT_ID","CONCEPT_ID":" 3010340","UNIT_CONCEPT_ID":"8840","SQL_FILE":"concept_plausible_value_high.sql","CATEGORY":"Plausibility","SUBCATEGORY":"Atemporal","CONTEXT":"Verification","checkId":2286,"FAILED":0,"THRESHOLD_VALUE":5,"_row":"19.305"},{"NUM_VIOLATED_ROWS":0,"PCT_VIOLATED_ROWS":0,"NUM_DENOMINATOR_ROWS":0,"EXECUTION_TIME":"0.696975 secs","QUERY_TEXT":"\r\n/*********\r\nCONCEPT LEVEL check:\r\nPLAUSIBLE_VALUE_HIGH - find any MEASUREMENT records that have VALUE_AS_NUMBER with non-null value > plausible high value\r\n\r\nParameters used in this template:\r\ncdmDatabaseSchema = cdm_ibm_mdcd_v993.dbo\r\nconceptId =  3010340\r\nunitConceptId = 8842\r\nplausibleValueHigh =    1000.0\r\n\r\n**********/\r\n\r\n\r\nSELECT num_violated_rows, CASE WHEN denominator.num_rows = 0 THEN 0 ELSE 1.0*num_violated_rows/denominator.num_rows END  AS pct_violated_rows,\r\n  denominator.num_rows as num_denominator_rows\r\nFROM\r\n(\r\n\tSELECT COUNT_BIG(*) AS num_violated_rows\r\n\tFROM\r\n\t(\r\n\t\tSELECT m.* \r\n\t\tFROM cdm_ibm_mdcd_v993.dbo.measurement m\r\n\t\t\r\n\t\tWHERE m.measurement_concept_id =  3010340\r\n\t\tAND m.unit_concept_id = 8842\r\n\t\tAND m.value_as_number IS NOT NULL\r\n\t\tAND m.value_as_number >    1000.0\r\n\t) violated_rows\r\n) violated_row_count,\r\n( \r\n\tSELECT COUNT_BIG(*) AS num_rows\r\n\tFROM cdm_ibm_mdcd_v993.dbo.measurement m\r\n\t\r\n\tWHERE measurement_concept_id =  3010340\r\n\tAND unit_concept_id = 8842\r\n\tAND value_as_number IS NOT NULL\r\n) denominator\r\n;","CHECK_NAME":"plausibleValueHigh","CHECK_LEVEL":"CONCEPT","CHECK_DESCRIPTION":"For the combination of CONCEPT_ID  3010340 (Triiodothyronine (T3) [Mass/volume] in Serum or Plasma) and UNIT_CONCEPT_ID 8842 (nanogram per milliliter), the number and percent of records that have a value higher than    1000.0.","CDM_TABLE_NAME":"MEASUREMENT","CDM_FIELD_NAME":"MEASUREMENT_CONCEPT_ID","CONCEPT_ID":" 3010340","UNIT_CONCEPT_ID":"8842","SQL_FILE":"concept_plausible_value_high.sql","CATEGORY":"Plausibility","SUBCATEGORY":"Atemporal","CONTEXT":"Verification","checkId":2287,"FAILED":0,"THRESHOLD_VALUE":5,"_row":"19.306"},{"NUM_VIOLATED_ROWS":0,"PCT_VIOLATED_ROWS":0,"NUM_DENOMINATOR_ROWS":0,"EXECUTION_TIME":"0.543988 secs","QUERY_TEXT":"\r\n/*********\r\nCONCEPT LEVEL check:\r\nPLAUSIBLE_VALUE_HIGH - find any MEASUREMENT records that have VALUE_AS_NUMBER with non-null value > plausible high value\r\n\r\nParameters used in this template:\r\ncdmDatabaseSchema = cdm_ibm_mdcd_v993.dbo\r\nconceptId =  3010457\r\nunitConceptId = 8554\r\nplausibleValueHigh =     100.0\r\n\r\n**********/\r\n\r\n\r\nSELECT num_violated_rows, CASE WHEN denominator.num_rows = 0 THEN 0 ELSE 1.0*num_violated_rows/denominator.num_rows END  AS pct_violated_rows,\r\n  denominator.num_rows as num_denominator_rows\r\nFROM\r\n(\r\n\tSELECT COUNT_BIG(*) AS num_violated_rows\r\n\tFROM\r\n\t(\r\n\t\tSELECT m.* \r\n\t\tFROM cdm_ibm_mdcd_v993.dbo.measurement m\r\n\t\t\r\n\t\tWHERE m.measurement_concept_id =  3010457\r\n\t\tAND m.unit_concept_id = 8554\r\n\t\tAND m.value_as_number IS NOT NULL\r\n\t\tAND m.value_as_number >     100.0\r\n\t) violated_rows\r\n) violated_row_count,\r\n( \r\n\tSELECT COUNT_BIG(*) AS num_rows\r\n\tFROM cdm_ibm_mdcd_v993.dbo.measurement m\r\n\t\r\n\tWHERE measurement_concept_id =  3010457\r\n\tAND unit_concept_id = 8554\r\n\tAND value_as_number IS NOT NULL\r\n) denominator\r\n;","CHECK_NAME":"plausibleValueHigh","CHECK_LEVEL":"CONCEPT","CHECK_DESCRIPTION":"For the combination of CONCEPT_ID  3010457 (Eosinophils/100 leukocytes in Blood by Automated count) and UNIT_CONCEPT_ID 8554 (percent), the number and percent of records that have a value higher than     100.0.","CDM_TABLE_NAME":"MEASUREMENT","CDM_FIELD_NAME":"MEASUREMENT_CONCEPT_ID","CONCEPT_ID":" 3010457","UNIT_CONCEPT_ID":"8554","SQL_FILE":"concept_plausible_value_high.sql","CATEGORY":"Plausibility","SUBCATEGORY":"Atemporal","CONTEXT":"Verification","checkId":2288,"FAILED":0,"THRESHOLD_VALUE":5,"_row":"19.307"},{"NUM_VIOLATED_ROWS":0,"PCT_VIOLATED_ROWS":0,"NUM_DENOMINATOR_ROWS":0,"EXECUTION_TIME":"0.624973 secs","QUERY_TEXT":"\r\n/*********\r\nCONCEPT LEVEL check:\r\nPLAUSIBLE_VALUE_HIGH - find any MEASUREMENT records that have VALUE_AS_NUMBER with non-null value > plausible high value\r\n\r\nParameters used in this template:\r\ncdmDatabaseSchema = cdm_ibm_mdcd_v993.dbo\r\nconceptId =  3010813\r\nunitConceptId = 8482\r\nplausibleValueHigh =      14.0\r\n\r\n**********/\r\n\r\n\r\nSELECT num_violated_rows, CASE WHEN denominator.num_rows = 0 THEN 0 ELSE 1.0*num_violated_rows/denominator.num_rows END  AS pct_violated_rows,\r\n  denominator.num_rows as num_denominator_rows\r\nFROM\r\n(\r\n\tSELECT COUNT_BIG(*) AS num_violated_rows\r\n\tFROM\r\n\t(\r\n\t\tSELECT m.* \r\n\t\tFROM cdm_ibm_mdcd_v993.dbo.measurement m\r\n\t\t\r\n\t\tWHERE m.measurement_concept_id =  3010813\r\n\t\tAND m.unit_concept_id = 8482\r\n\t\tAND m.value_as_number IS NOT NULL\r\n\t\tAND m.value_as_number >      14.0\r\n\t) violated_rows\r\n) violated_row_count,\r\n( \r\n\tSELECT COUNT_BIG(*) AS num_rows\r\n\tFROM cdm_ibm_mdcd_v993.dbo.measurement m\r\n\t\r\n\tWHERE measurement_concept_id =  3010813\r\n\tAND unit_concept_id = 8482\r\n\tAND value_as_number IS NOT NULL\r\n) denominator\r\n;","CHECK_NAME":"plausibleValueHigh","CHECK_LEVEL":"CONCEPT","CHECK_DESCRIPTION":"For the combination of CONCEPT_ID  3010813 (Leukocytes [#/volume] in Blood) and UNIT_CONCEPT_ID 8482 (pH), the number and percent of records that have a value higher than      14.0.","CDM_TABLE_NAME":"MEASUREMENT","CDM_FIELD_NAME":"MEASUREMENT_CONCEPT_ID","CONCEPT_ID":" 3010813","UNIT_CONCEPT_ID":"8482","SQL_FILE":"concept_plausible_value_high.sql","CATEGORY":"Plausibility","SUBCATEGORY":"Atemporal","CONTEXT":"Verification","checkId":2289,"FAILED":0,"THRESHOLD_VALUE":5,"_row":"19.308"},{"NUM_VIOLATED_ROWS":0,"PCT_VIOLATED_ROWS":0,"NUM_DENOMINATOR_ROWS":0,"EXECUTION_TIME":"0.582984 secs","QUERY_TEXT":"\r\n/*********\r\nCONCEPT LEVEL check:\r\nPLAUSIBLE_VALUE_HIGH - find any MEASUREMENT records that have VALUE_AS_NUMBER with non-null value > plausible high value\r\n\r\nParameters used in this template:\r\ncdmDatabaseSchema = cdm_ibm_mdcd_v993.dbo\r\nconceptId =  3010813\r\nunitConceptId = 8519\r\nplausibleValueHigh =      10.0\r\n\r\n**********/\r\n\r\n\r\nSELECT num_violated_rows, CASE WHEN denominator.num_rows = 0 THEN 0 ELSE 1.0*num_violated_rows/denominator.num_rows END  AS pct_violated_rows,\r\n  denominator.num_rows as num_denominator_rows\r\nFROM\r\n(\r\n\tSELECT COUNT_BIG(*) AS num_violated_rows\r\n\tFROM\r\n\t(\r\n\t\tSELECT m.* \r\n\t\tFROM cdm_ibm_mdcd_v993.dbo.measurement m\r\n\t\t\r\n\t\tWHERE m.measurement_concept_id =  3010813\r\n\t\tAND m.unit_concept_id = 8519\r\n\t\tAND m.value_as_number IS NOT NULL\r\n\t\tAND m.value_as_number >      10.0\r\n\t) violated_rows\r\n) violated_row_count,\r\n( \r\n\tSELECT COUNT_BIG(*) AS num_rows\r\n\tFROM cdm_ibm_mdcd_v993.dbo.measurement m\r\n\t\r\n\tWHERE measurement_concept_id =  3010813\r\n\tAND unit_concept_id = 8519\r\n\tAND value_as_number IS NOT NULL\r\n) denominator\r\n;","CHECK_NAME":"plausibleValueHigh","CHECK_LEVEL":"CONCEPT","CHECK_DESCRIPTION":"For the combination of CONCEPT_ID  3010813 (Leukocytes [#/volume] in Blood) and UNIT_CONCEPT_ID 8519 (liter), the number and percent of records that have a value higher than      10.0.","CDM_TABLE_NAME":"MEASUREMENT","CDM_FIELD_NAME":"MEASUREMENT_CONCEPT_ID","CONCEPT_ID":" 3010813","UNIT_CONCEPT_ID":"8519","SQL_FILE":"concept_plausible_value_high.sql","CATEGORY":"Plausibility","SUBCATEGORY":"Atemporal","CONTEXT":"Verification","checkId":2290,"FAILED":0,"THRESHOLD_VALUE":5,"_row":"19.309"},{"NUM_VIOLATED_ROWS":0,"PCT_VIOLATED_ROWS":0,"NUM_DENOMINATOR_ROWS":0,"EXECUTION_TIME":"0.544989 secs","QUERY_TEXT":"\r\n/*********\r\nCONCEPT LEVEL check:\r\nPLAUSIBLE_VALUE_HIGH - find any MEASUREMENT records that have VALUE_AS_NUMBER with non-null value > plausible high value\r\n\r\nParameters used in this template:\r\ncdmDatabaseSchema = cdm_ibm_mdcd_v993.dbo\r\nconceptId =  3010813\r\nunitConceptId = 8554\r\nplausibleValueHigh =     100.0\r\n\r\n**********/\r\n\r\n\r\nSELECT num_violated_rows, CASE WHEN denominator.num_rows = 0 THEN 0 ELSE 1.0*num_violated_rows/denominator.num_rows END  AS pct_violated_rows,\r\n  denominator.num_rows as num_denominator_rows\r\nFROM\r\n(\r\n\tSELECT COUNT_BIG(*) AS num_violated_rows\r\n\tFROM\r\n\t(\r\n\t\tSELECT m.* \r\n\t\tFROM cdm_ibm_mdcd_v993.dbo.measurement m\r\n\t\t\r\n\t\tWHERE m.measurement_concept_id =  3010813\r\n\t\tAND m.unit_concept_id = 8554\r\n\t\tAND m.value_as_number IS NOT NULL\r\n\t\tAND m.value_as_number >     100.0\r\n\t) violated_rows\r\n) violated_row_count,\r\n( \r\n\tSELECT COUNT_BIG(*) AS num_rows\r\n\tFROM cdm_ibm_mdcd_v993.dbo.measurement m\r\n\t\r\n\tWHERE measurement_concept_id =  3010813\r\n\tAND unit_concept_id = 8554\r\n\tAND value_as_number IS NOT NULL\r\n) denominator\r\n;","CHECK_NAME":"plausibleValueHigh","CHECK_LEVEL":"CONCEPT","CHECK_DESCRIPTION":"For the combination of CONCEPT_ID  3010813 (Leukocytes [#/volume] in Blood) and UNIT_CONCEPT_ID 8554 (percent), the number and percent of records that have a value higher than     100.0.","CDM_TABLE_NAME":"MEASUREMENT","CDM_FIELD_NAME":"MEASUREMENT_CONCEPT_ID","CONCEPT_ID":" 3010813","UNIT_CONCEPT_ID":"8554","SQL_FILE":"concept_plausible_value_high.sql","CATEGORY":"Plausibility","SUBCATEGORY":"Atemporal","CONTEXT":"Verification","checkId":2291,"FAILED":0,"THRESHOLD_VALUE":5,"_row":"19.310"},{"NUM_VIOLATED_ROWS":0,"PCT_VIOLATED_ROWS":0,"NUM_DENOMINATOR_ROWS":0,"EXECUTION_TIME":"1.050966 secs","QUERY_TEXT":"\r\n/*********\r\nCONCEPT LEVEL check:\r\nPLAUSIBLE_VALUE_HIGH - find any MEASUREMENT records that have VALUE_AS_NUMBER with non-null value > plausible high value\r\n\r\nParameters used in this template:\r\ncdmDatabaseSchema = cdm_ibm_mdcd_v993.dbo\r\nconceptId =  3010813\r\nunitConceptId = 8576\r\nplausibleValueHigh =      10.0\r\n\r\n**********/\r\n\r\n\r\nSELECT num_violated_rows, CASE WHEN denominator.num_rows = 0 THEN 0 ELSE 1.0*num_violated_rows/denominator.num_rows END  AS pct_violated_rows,\r\n  denominator.num_rows as num_denominator_rows\r\nFROM\r\n(\r\n\tSELECT COUNT_BIG(*) AS num_violated_rows\r\n\tFROM\r\n\t(\r\n\t\tSELECT m.* \r\n\t\tFROM cdm_ibm_mdcd_v993.dbo.measurement m\r\n\t\t\r\n\t\tWHERE m.measurement_concept_id =  3010813\r\n\t\tAND m.unit_concept_id = 8576\r\n\t\tAND m.value_as_number IS NOT NULL\r\n\t\tAND m.value_as_number >      10.0\r\n\t) violated_rows\r\n) violated_row_count,\r\n( \r\n\tSELECT COUNT_BIG(*) AS num_rows\r\n\tFROM cdm_ibm_mdcd_v993.dbo.measurement m\r\n\t\r\n\tWHERE measurement_concept_id =  3010813\r\n\tAND unit_concept_id = 8576\r\n\tAND value_as_number IS NOT NULL\r\n) denominator\r\n;","CHECK_NAME":"plausibleValueHigh","CHECK_LEVEL":"CONCEPT","CHECK_DESCRIPTION":"For the combination of CONCEPT_ID  3010813 (Leukocytes [#/volume] in Blood) and UNIT_CONCEPT_ID 8576 (milligram), the number and percent of records that have a value higher than      10.0.","CDM_TABLE_NAME":"MEASUREMENT","CDM_FIELD_NAME":"MEASUREMENT_CONCEPT_ID","CONCEPT_ID":" 3010813","UNIT_CONCEPT_ID":"8576","SQL_FILE":"concept_plausible_value_high.sql","CATEGORY":"Plausibility","SUBCATEGORY":"Atemporal","CONTEXT":"Verification","checkId":2292,"FAILED":0,"THRESHOLD_VALUE":5,"_row":"19.311"},{"NUM_VIOLATED_ROWS":0,"PCT_VIOLATED_ROWS":0,"NUM_DENOMINATOR_ROWS":0,"EXECUTION_TIME":"0.626975 secs","QUERY_TEXT":"\r\n/*********\r\nCONCEPT LEVEL check:\r\nPLAUSIBLE_VALUE_HIGH - find any MEASUREMENT records that have VALUE_AS_NUMBER with non-null value > plausible high value\r\n\r\nParameters used in this template:\r\ncdmDatabaseSchema = cdm_ibm_mdcd_v993.dbo\r\nconceptId =  3010813\r\nunitConceptId = 8587\r\nplausibleValueHigh =       1.0\r\n\r\n**********/\r\n\r\n\r\nSELECT num_violated_rows, CASE WHEN denominator.num_rows = 0 THEN 0 ELSE 1.0*num_violated_rows/denominator.num_rows END  AS pct_violated_rows,\r\n  denominator.num_rows as num_denominator_rows\r\nFROM\r\n(\r\n\tSELECT COUNT_BIG(*) AS num_violated_rows\r\n\tFROM\r\n\t(\r\n\t\tSELECT m.* \r\n\t\tFROM cdm_ibm_mdcd_v993.dbo.measurement m\r\n\t\t\r\n\t\tWHERE m.measurement_concept_id =  3010813\r\n\t\tAND m.unit_concept_id = 8587\r\n\t\tAND m.value_as_number IS NOT NULL\r\n\t\tAND m.value_as_number >       1.0\r\n\t) violated_rows\r\n) violated_row_count,\r\n( \r\n\tSELECT COUNT_BIG(*) AS num_rows\r\n\tFROM cdm_ibm_mdcd_v993.dbo.measurement m\r\n\t\r\n\tWHERE measurement_concept_id =  3010813\r\n\tAND unit_concept_id = 8587\r\n\tAND value_as_number IS NOT NULL\r\n) denominator\r\n;","CHECK_NAME":"plausibleValueHigh","CHECK_LEVEL":"CONCEPT","CHECK_DESCRIPTION":"For the combination of CONCEPT_ID  3010813 (Leukocytes [#/volume] in Blood) and UNIT_CONCEPT_ID 8587 (milliliter), the number and percent of records that have a value higher than       1.0.","CDM_TABLE_NAME":"MEASUREMENT","CDM_FIELD_NAME":"MEASUREMENT_CONCEPT_ID","CONCEPT_ID":" 3010813","UNIT_CONCEPT_ID":"8587","SQL_FILE":"concept_plausible_value_high.sql","CATEGORY":"Plausibility","SUBCATEGORY":"Atemporal","CONTEXT":"Verification","checkId":2293,"FAILED":0,"THRESHOLD_VALUE":5,"_row":"19.312"},{"NUM_VIOLATED_ROWS":0,"PCT_VIOLATED_ROWS":0,"NUM_DENOMINATOR_ROWS":0,"EXECUTION_TIME":"0.504989 secs","QUERY_TEXT":"\r\n/*********\r\nCONCEPT LEVEL check:\r\nPLAUSIBLE_VALUE_HIGH - find any MEASUREMENT records that have VALUE_AS_NUMBER with non-null value > plausible high value\r\n\r\nParameters used in this template:\r\ncdmDatabaseSchema = cdm_ibm_mdcd_v993.dbo\r\nconceptId =  3010813\r\nunitConceptId = 8647\r\nplausibleValueHigh =     150.0\r\n\r\n**********/\r\n\r\n\r\nSELECT num_violated_rows, CASE WHEN denominator.num_rows = 0 THEN 0 ELSE 1.0*num_violated_rows/denominator.num_rows END  AS pct_violated_rows,\r\n  denominator.num_rows as num_denominator_rows\r\nFROM\r\n(\r\n\tSELECT COUNT_BIG(*) AS num_violated_rows\r\n\tFROM\r\n\t(\r\n\t\tSELECT m.* \r\n\t\tFROM cdm_ibm_mdcd_v993.dbo.measurement m\r\n\t\t\r\n\t\tWHERE m.measurement_concept_id =  3010813\r\n\t\tAND m.unit_concept_id = 8647\r\n\t\tAND m.value_as_number IS NOT NULL\r\n\t\tAND m.value_as_number >     150.0\r\n\t) violated_rows\r\n) violated_row_count,\r\n( \r\n\tSELECT COUNT_BIG(*) AS num_rows\r\n\tFROM cdm_ibm_mdcd_v993.dbo.measurement m\r\n\t\r\n\tWHERE measurement_concept_id =  3010813\r\n\tAND unit_concept_id = 8647\r\n\tAND value_as_number IS NOT NULL\r\n) denominator\r\n;","CHECK_NAME":"plausibleValueHigh","CHECK_LEVEL":"CONCEPT","CHECK_DESCRIPTION":"For the combination of CONCEPT_ID  3010813 (Leukocytes [#/volume] in Blood) and UNIT_CONCEPT_ID 8647 (per microliter), the number and percent of records that have a value higher than     150.0.","CDM_TABLE_NAME":"MEASUREMENT","CDM_FIELD_NAME":"MEASUREMENT_CONCEPT_ID","CONCEPT_ID":" 3010813","UNIT_CONCEPT_ID":"8647","SQL_FILE":"concept_plausible_value_high.sql","CATEGORY":"Plausibility","SUBCATEGORY":"Atemporal","CONTEXT":"Verification","checkId":2294,"FAILED":0,"THRESHOLD_VALUE":5,"_row":"19.313"},{"NUM_VIOLATED_ROWS":0,"PCT_VIOLATED_ROWS":0,"NUM_DENOMINATOR_ROWS":0,"EXECUTION_TIME":"4.588869 secs","QUERY_TEXT":"\r\n/*********\r\nCONCEPT LEVEL check:\r\nPLAUSIBLE_VALUE_HIGH - find any MEASUREMENT records that have VALUE_AS_NUMBER with non-null value > plausible high value\r\n\r\nParameters used in this template:\r\ncdmDatabaseSchema = cdm_ibm_mdcd_v993.dbo\r\nconceptId =  3010813\r\nunitConceptId = 8686\r\nplausibleValueHigh =      20.0\r\n\r\n**********/\r\n\r\n\r\nSELECT num_violated_rows, CASE WHEN denominator.num_rows = 0 THEN 0 ELSE 1.0*num_violated_rows/denominator.num_rows END  AS pct_violated_rows,\r\n  denominator.num_rows as num_denominator_rows\r\nFROM\r\n(\r\n\tSELECT COUNT_BIG(*) AS num_violated_rows\r\n\tFROM\r\n\t(\r\n\t\tSELECT m.* \r\n\t\tFROM cdm_ibm_mdcd_v993.dbo.measurement m\r\n\t\t\r\n\t\tWHERE m.measurement_concept_id =  3010813\r\n\t\tAND m.unit_concept_id = 8686\r\n\t\tAND m.value_as_number IS NOT NULL\r\n\t\tAND m.value_as_number >      20.0\r\n\t) violated_rows\r\n) violated_row_count,\r\n( \r\n\tSELECT COUNT_BIG(*) AS num_rows\r\n\tFROM cdm_ibm_mdcd_v993.dbo.measurement m\r\n\t\r\n\tWHERE measurement_concept_id =  3010813\r\n\tAND unit_concept_id = 8686\r\n\tAND value_as_number IS NOT NULL\r\n) denominator\r\n;","CHECK_NAME":"plausibleValueHigh","CHECK_LEVEL":"CONCEPT","CHECK_DESCRIPTION":"For the combination of CONCEPT_ID  3010813 (Leukocytes [#/volume] in Blood) and UNIT_CONCEPT_ID 8686 (cubic millimeter), the number and percent of records that have a value higher than      20.0.","CDM_TABLE_NAME":"MEASUREMENT","CDM_FIELD_NAME":"MEASUREMENT_CONCEPT_ID","CONCEPT_ID":" 3010813","UNIT_CONCEPT_ID":"8686","SQL_FILE":"concept_plausible_value_high.sql","CATEGORY":"Plausibility","SUBCATEGORY":"Atemporal","CONTEXT":"Verification","checkId":2295,"FAILED":0,"THRESHOLD_VALUE":5,"_row":"19.314"},{"NUM_VIOLATED_ROWS":0,"PCT_VIOLATED_ROWS":0,"NUM_DENOMINATOR_ROWS":0,"EXECUTION_TIME":"1.747946 secs","QUERY_TEXT":"\r\n/*********\r\nCONCEPT LEVEL check:\r\nPLAUSIBLE_VALUE_HIGH - find any MEASUREMENT records that have VALUE_AS_NUMBER with non-null value > plausible high value\r\n\r\nParameters used in this template:\r\ncdmDatabaseSchema = cdm_ibm_mdcd_v993.dbo\r\nconceptId =  3010813\r\nunitConceptId = 8848\r\nplausibleValueHigh =     150.0\r\n\r\n**********/\r\n\r\n\r\nSELECT num_violated_rows, CASE WHEN denominator.num_rows = 0 THEN 0 ELSE 1.0*num_violated_rows/denominator.num_rows END  AS pct_violated_rows,\r\n  denominator.num_rows as num_denominator_rows\r\nFROM\r\n(\r\n\tSELECT COUNT_BIG(*) AS num_violated_rows\r\n\tFROM\r\n\t(\r\n\t\tSELECT m.* \r\n\t\tFROM cdm_ibm_mdcd_v993.dbo.measurement m\r\n\t\t\r\n\t\tWHERE m.measurement_concept_id =  3010813\r\n\t\tAND m.unit_concept_id = 8848\r\n\t\tAND m.value_as_number IS NOT NULL\r\n\t\tAND m.value_as_number >     150.0\r\n\t) violated_rows\r\n) violated_row_count,\r\n( \r\n\tSELECT COUNT_BIG(*) AS num_rows\r\n\tFROM cdm_ibm_mdcd_v993.dbo.measurement m\r\n\t\r\n\tWHERE measurement_concept_id =  3010813\r\n\tAND unit_concept_id = 8848\r\n\tAND value_as_number IS NOT NULL\r\n) denominator\r\n;","CHECK_NAME":"plausibleValueHigh","CHECK_LEVEL":"CONCEPT","CHECK_DESCRIPTION":"For the combination of CONCEPT_ID  3010813 (Leukocytes [#/volume] in Blood) and UNIT_CONCEPT_ID 8848 (thousand per microliter), the number and percent of records that have a value higher than     150.0.","CDM_TABLE_NAME":"MEASUREMENT","CDM_FIELD_NAME":"MEASUREMENT_CONCEPT_ID","CONCEPT_ID":" 3010813","UNIT_CONCEPT_ID":"8848","SQL_FILE":"concept_plausible_value_high.sql","CATEGORY":"Plausibility","SUBCATEGORY":"Atemporal","CONTEXT":"Verification","checkId":2296,"FAILED":0,"THRESHOLD_VALUE":5,"_row":"19.315"},{"NUM_VIOLATED_ROWS":0,"PCT_VIOLATED_ROWS":0,"NUM_DENOMINATOR_ROWS":0,"EXECUTION_TIME":"1.654967 secs","QUERY_TEXT":"\r\n/*********\r\nCONCEPT LEVEL check:\r\nPLAUSIBLE_VALUE_HIGH - find any MEASUREMENT records that have VALUE_AS_NUMBER with non-null value > plausible high value\r\n\r\nParameters used in this template:\r\ncdmDatabaseSchema = cdm_ibm_mdcd_v993.dbo\r\nconceptId =  3010813\r\nunitConceptId = 9665\r\nplausibleValueHigh =      12.0\r\n\r\n**********/\r\n\r\n\r\nSELECT num_violated_rows, CASE WHEN denominator.num_rows = 0 THEN 0 ELSE 1.0*num_violated_rows/denominator.num_rows END  AS pct_violated_rows,\r\n  denominator.num_rows as num_denominator_rows\r\nFROM\r\n(\r\n\tSELECT COUNT_BIG(*) AS num_violated_rows\r\n\tFROM\r\n\t(\r\n\t\tSELECT m.* \r\n\t\tFROM cdm_ibm_mdcd_v993.dbo.measurement m\r\n\t\t\r\n\t\tWHERE m.measurement_concept_id =  3010813\r\n\t\tAND m.unit_concept_id = 9665\r\n\t\tAND m.value_as_number IS NOT NULL\r\n\t\tAND m.value_as_number >      12.0\r\n\t) violated_rows\r\n) violated_row_count,\r\n( \r\n\tSELECT COUNT_BIG(*) AS num_rows\r\n\tFROM cdm_ibm_mdcd_v993.dbo.measurement m\r\n\t\r\n\tWHERE measurement_concept_id =  3010813\r\n\tAND unit_concept_id = 9665\r\n\tAND value_as_number IS NOT NULL\r\n) denominator\r\n;","CHECK_NAME":"plausibleValueHigh","CHECK_LEVEL":"CONCEPT","CHECK_DESCRIPTION":"For the combination of CONCEPT_ID  3010813 (Leukocytes [#/volume] in Blood) and UNIT_CONCEPT_ID 9665 (microliter), the number and percent of records that have a value higher than      12.0.","CDM_TABLE_NAME":"MEASUREMENT","CDM_FIELD_NAME":"MEASUREMENT_CONCEPT_ID","CONCEPT_ID":" 3010813","UNIT_CONCEPT_ID":"9665","SQL_FILE":"concept_plausible_value_high.sql","CATEGORY":"Plausibility","SUBCATEGORY":"Atemporal","CONTEXT":"Verification","checkId":2297,"FAILED":0,"THRESHOLD_VALUE":5,"_row":"19.316"},{"NUM_VIOLATED_ROWS":0,"PCT_VIOLATED_ROWS":0,"NUM_DENOMINATOR_ROWS":0,"EXECUTION_TIME":"5.761856 secs","QUERY_TEXT":"\r\n/*********\r\nCONCEPT LEVEL check:\r\nPLAUSIBLE_VALUE_HIGH - find any MEASUREMENT records that have VALUE_AS_NUMBER with non-null value > plausible high value\r\n\r\nParameters used in this template:\r\ncdmDatabaseSchema = cdm_ibm_mdcd_v993.dbo\r\nconceptId =  3010813\r\nunitConceptId = 45744812\r\nplausibleValueHigh =     100.0\r\n\r\n**********/\r\n\r\n\r\nSELECT num_violated_rows, CASE WHEN denominator.num_rows = 0 THEN 0 ELSE 1.0*num_violated_rows/denominator.num_rows END  AS pct_violated_rows,\r\n  denominator.num_rows as num_denominator_rows\r\nFROM\r\n(\r\n\tSELECT COUNT_BIG(*) AS num_violated_rows\r\n\tFROM\r\n\t(\r\n\t\tSELECT m.* \r\n\t\tFROM cdm_ibm_mdcd_v993.dbo.measurement m\r\n\t\t\r\n\t\tWHERE m.measurement_concept_id =  3010813\r\n\t\tAND m.unit_concept_id = 45744812\r\n\t\tAND m.value_as_number IS NOT NULL\r\n\t\tAND m.value_as_number >     100.0\r\n\t) violated_rows\r\n) violated_row_count,\r\n( \r\n\tSELECT COUNT_BIG(*) AS num_rows\r\n\tFROM cdm_ibm_mdcd_v993.dbo.measurement m\r\n\t\r\n\tWHERE measurement_concept_id =  3010813\r\n\tAND unit_concept_id = 45744812\r\n\tAND value_as_number IS NOT NULL\r\n) denominator\r\n;","CHECK_NAME":"plausibleValueHigh","CHECK_LEVEL":"CONCEPT","CHECK_DESCRIPTION":"For the combination of CONCEPT_ID  3010813 (Leukocytes [#/volume] in Blood) and UNIT_CONCEPT_ID 45744812 (cells), the number and percent of records that have a value higher than     100.0.","CDM_TABLE_NAME":"MEASUREMENT","CDM_FIELD_NAME":"MEASUREMENT_CONCEPT_ID","CONCEPT_ID":" 3010813","UNIT_CONCEPT_ID":"45744812","SQL_FILE":"concept_plausible_value_high.sql","CATEGORY":"Plausibility","SUBCATEGORY":"Atemporal","CONTEXT":"Verification","checkId":2298,"FAILED":0,"THRESHOLD_VALUE":5,"_row":"19.317"},{"NUM_VIOLATED_ROWS":0,"PCT_VIOLATED_ROWS":0,"NUM_DENOMINATOR_ROWS":0,"EXECUTION_TIME":"0.642957 secs","QUERY_TEXT":"\r\n/*********\r\nCONCEPT LEVEL check:\r\nPLAUSIBLE_VALUE_HIGH - find any MEASUREMENT records that have VALUE_AS_NUMBER with non-null value > plausible high value\r\n\r\nParameters used in this template:\r\ncdmDatabaseSchema = cdm_ibm_mdcd_v993.dbo\r\nconceptId =  3011099\r\nunitConceptId = 8736\r\nplausibleValueHigh =     200.0\r\n\r\n**********/\r\n\r\n\r\nSELECT num_violated_rows, CASE WHEN denominator.num_rows = 0 THEN 0 ELSE 1.0*num_violated_rows/denominator.num_rows END  AS pct_violated_rows,\r\n  denominator.num_rows as num_denominator_rows\r\nFROM\r\n(\r\n\tSELECT COUNT_BIG(*) AS num_violated_rows\r\n\tFROM\r\n\t(\r\n\t\tSELECT m.* \r\n\t\tFROM cdm_ibm_mdcd_v993.dbo.measurement m\r\n\t\t\r\n\t\tWHERE m.measurement_concept_id =  3011099\r\n\t\tAND m.unit_concept_id = 8736\r\n\t\tAND m.value_as_number IS NOT NULL\r\n\t\tAND m.value_as_number >     200.0\r\n\t) violated_rows\r\n) violated_row_count,\r\n( \r\n\tSELECT COUNT_BIG(*) AS num_rows\r\n\tFROM cdm_ibm_mdcd_v993.dbo.measurement m\r\n\t\r\n\tWHERE measurement_concept_id =  3011099\r\n\tAND unit_concept_id = 8736\r\n\tAND value_as_number IS NOT NULL\r\n) denominator\r\n;","CHECK_NAME":"plausibleValueHigh","CHECK_LEVEL":"CONCEPT","CHECK_DESCRIPTION":"For the combination of CONCEPT_ID  3011099 (Sex hormone binding globulin [Mass/volume] in Serum or Plasma) and UNIT_CONCEPT_ID 8736 (nanomole per liter), the number and percent of records that have a value higher than     200.0.","CDM_TABLE_NAME":"MEASUREMENT","CDM_FIELD_NAME":"MEASUREMENT_CONCEPT_ID","CONCEPT_ID":" 3011099","UNIT_CONCEPT_ID":"8736","SQL_FILE":"concept_plausible_value_high.sql","CATEGORY":"Plausibility","SUBCATEGORY":"Atemporal","CONTEXT":"Verification","checkId":2299,"FAILED":0,"THRESHOLD_VALUE":5,"_row":"19.318"},{"NUM_VIOLATED_ROWS":0,"PCT_VIOLATED_ROWS":0,"NUM_DENOMINATOR_ROWS":0,"EXECUTION_TIME":"0.673975 secs","QUERY_TEXT":"\r\n/*********\r\nCONCEPT LEVEL check:\r\nPLAUSIBLE_VALUE_HIGH - find any MEASUREMENT records that have VALUE_AS_NUMBER with non-null value > plausible high value\r\n\r\nParameters used in this template:\r\ncdmDatabaseSchema = cdm_ibm_mdcd_v993.dbo\r\nconceptId =  3011163\r\nunitConceptId = 8523\r\nplausibleValueHigh =     158.0\r\n\r\n**********/\r\n\r\n\r\nSELECT num_violated_rows, CASE WHEN denominator.num_rows = 0 THEN 0 ELSE 1.0*num_violated_rows/denominator.num_rows END  AS pct_violated_rows,\r\n  denominator.num_rows as num_denominator_rows\r\nFROM\r\n(\r\n\tSELECT COUNT_BIG(*) AS num_violated_rows\r\n\tFROM\r\n\t(\r\n\t\tSELECT m.* \r\n\t\tFROM cdm_ibm_mdcd_v993.dbo.measurement m\r\n\t\t\r\n\t\tWHERE m.measurement_concept_id =  3011163\r\n\t\tAND m.unit_concept_id = 8523\r\n\t\tAND m.value_as_number IS NOT NULL\r\n\t\tAND m.value_as_number >     158.0\r\n\t) violated_rows\r\n) violated_row_count,\r\n( \r\n\tSELECT COUNT_BIG(*) AS num_rows\r\n\tFROM cdm_ibm_mdcd_v993.dbo.measurement m\r\n\t\r\n\tWHERE measurement_concept_id =  3011163\r\n\tAND unit_concept_id = 8523\r\n\tAND value_as_number IS NOT NULL\r\n) denominator\r\n;","CHECK_NAME":"plausibleValueHigh","CHECK_LEVEL":"CONCEPT","CHECK_DESCRIPTION":"For the combination of CONCEPT_ID  3011163 (Cholesterol.total/Cholesterol in HDL [Mass Ratio] in Serum or Plasma) and UNIT_CONCEPT_ID 8523 (ratio), the number and percent of records that have a value higher than     158.0.","CDM_TABLE_NAME":"MEASUREMENT","CDM_FIELD_NAME":"MEASUREMENT_CONCEPT_ID","CONCEPT_ID":" 3011163","UNIT_CONCEPT_ID":"8523","SQL_FILE":"concept_plausible_value_high.sql","CATEGORY":"Plausibility","SUBCATEGORY":"Atemporal","CONTEXT":"Verification","checkId":2300,"FAILED":0,"THRESHOLD_VALUE":5,"_row":"19.319"},{"NUM_VIOLATED_ROWS":0,"PCT_VIOLATED_ROWS":0,"NUM_DENOMINATOR_ROWS":0,"EXECUTION_TIME":"0.854968 secs","QUERY_TEXT":"\r\n/*********\r\nCONCEPT LEVEL check:\r\nPLAUSIBLE_VALUE_HIGH - find any MEASUREMENT records that have VALUE_AS_NUMBER with non-null value > plausible high value\r\n\r\nParameters used in this template:\r\ncdmDatabaseSchema = cdm_ibm_mdcd_v993.dbo\r\nconceptId =  3011163\r\nunitConceptId = 8554\r\nplausibleValueHigh =      75.0\r\n\r\n**********/\r\n\r\n\r\nSELECT num_violated_rows, CASE WHEN denominator.num_rows = 0 THEN 0 ELSE 1.0*num_violated_rows/denominator.num_rows END  AS pct_violated_rows,\r\n  denominator.num_rows as num_denominator_rows\r\nFROM\r\n(\r\n\tSELECT COUNT_BIG(*) AS num_violated_rows\r\n\tFROM\r\n\t(\r\n\t\tSELECT m.* \r\n\t\tFROM cdm_ibm_mdcd_v993.dbo.measurement m\r\n\t\t\r\n\t\tWHERE m.measurement_concept_id =  3011163\r\n\t\tAND m.unit_concept_id = 8554\r\n\t\tAND m.value_as_number IS NOT NULL\r\n\t\tAND m.value_as_number >      75.0\r\n\t) violated_rows\r\n) violated_row_count,\r\n( \r\n\tSELECT COUNT_BIG(*) AS num_rows\r\n\tFROM cdm_ibm_mdcd_v993.dbo.measurement m\r\n\t\r\n\tWHERE measurement_concept_id =  3011163\r\n\tAND unit_concept_id = 8554\r\n\tAND value_as_number IS NOT NULL\r\n) denominator\r\n;","CHECK_NAME":"plausibleValueHigh","CHECK_LEVEL":"CONCEPT","CHECK_DESCRIPTION":"For the combination of CONCEPT_ID  3011163 (Cholesterol.total/Cholesterol in HDL [Mass Ratio] in Serum or Plasma) and UNIT_CONCEPT_ID 8554 (percent), the number and percent of records that have a value higher than      75.0.","CDM_TABLE_NAME":"MEASUREMENT","CDM_FIELD_NAME":"MEASUREMENT_CONCEPT_ID","CONCEPT_ID":" 3011163","UNIT_CONCEPT_ID":"8554","SQL_FILE":"concept_plausible_value_high.sql","CATEGORY":"Plausibility","SUBCATEGORY":"Atemporal","CONTEXT":"Verification","checkId":2301,"FAILED":0,"THRESHOLD_VALUE":5,"_row":"19.320"},{"NUM_VIOLATED_ROWS":0,"PCT_VIOLATED_ROWS":0,"NUM_DENOMINATOR_ROWS":0,"EXECUTION_TIME":"5.826858 secs","QUERY_TEXT":"\r\n/*********\r\nCONCEPT LEVEL check:\r\nPLAUSIBLE_VALUE_HIGH - find any MEASUREMENT records that have VALUE_AS_NUMBER with non-null value > plausible high value\r\n\r\nParameters used in this template:\r\ncdmDatabaseSchema = cdm_ibm_mdcd_v993.dbo\r\nconceptId =  3011335\r\nunitConceptId = 8736\r\nplausibleValueHigh =       2.0\r\n\r\n**********/\r\n\r\n\r\nSELECT num_violated_rows, CASE WHEN denominator.num_rows = 0 THEN 0 ELSE 1.0*num_violated_rows/denominator.num_rows END  AS pct_violated_rows,\r\n  denominator.num_rows as num_denominator_rows\r\nFROM\r\n(\r\n\tSELECT COUNT_BIG(*) AS num_violated_rows\r\n\tFROM\r\n\t(\r\n\t\tSELECT m.* \r\n\t\tFROM cdm_ibm_mdcd_v993.dbo.measurement m\r\n\t\t\r\n\t\tWHERE m.measurement_concept_id =  3011335\r\n\t\tAND m.unit_concept_id = 8736\r\n\t\tAND m.value_as_number IS NOT NULL\r\n\t\tAND m.value_as_number >       2.0\r\n\t) violated_rows\r\n) violated_row_count,\r\n( \r\n\tSELECT COUNT_BIG(*) AS num_rows\r\n\tFROM cdm_ibm_mdcd_v993.dbo.measurement m\r\n\t\r\n\tWHERE measurement_concept_id =  3011335\r\n\tAND unit_concept_id = 8736\r\n\tAND value_as_number IS NOT NULL\r\n) denominator\r\n;","CHECK_NAME":"plausibleValueHigh","CHECK_LEVEL":"CONCEPT","CHECK_DESCRIPTION":"For the combination of CONCEPT_ID  3011335 (Digoxin [Mass/volume] in Serum or Plasma) and UNIT_CONCEPT_ID 8736 (nanomole per liter), the number and percent of records that have a value higher than       2.0.","CDM_TABLE_NAME":"MEASUREMENT","CDM_FIELD_NAME":"MEASUREMENT_CONCEPT_ID","CONCEPT_ID":" 3011335","UNIT_CONCEPT_ID":"8736","SQL_FILE":"concept_plausible_value_high.sql","CATEGORY":"Plausibility","SUBCATEGORY":"Atemporal","CONTEXT":"Verification","checkId":2302,"FAILED":0,"THRESHOLD_VALUE":5,"_row":"19.321"},{"NUM_VIOLATED_ROWS":0,"PCT_VIOLATED_ROWS":0,"NUM_DENOMINATOR_ROWS":0,"EXECUTION_TIME":"1.037972 secs","QUERY_TEXT":"\r\n/*********\r\nCONCEPT LEVEL check:\r\nPLAUSIBLE_VALUE_HIGH - find any MEASUREMENT records that have VALUE_AS_NUMBER with non-null value > plausible high value\r\n\r\nParameters used in this template:\r\ncdmDatabaseSchema = cdm_ibm_mdcd_v993.dbo\r\nconceptId =  3011335\r\nunitConceptId = 8748\r\nplausibleValueHigh =       2.0\r\n\r\n**********/\r\n\r\n\r\nSELECT num_violated_rows, CASE WHEN denominator.num_rows = 0 THEN 0 ELSE 1.0*num_violated_rows/denominator.num_rows END  AS pct_violated_rows,\r\n  denominator.num_rows as num_denominator_rows\r\nFROM\r\n(\r\n\tSELECT COUNT_BIG(*) AS num_violated_rows\r\n\tFROM\r\n\t(\r\n\t\tSELECT m.* \r\n\t\tFROM cdm_ibm_mdcd_v993.dbo.measurement m\r\n\t\t\r\n\t\tWHERE m.measurement_concept_id =  3011335\r\n\t\tAND m.unit_concept_id = 8748\r\n\t\tAND m.value_as_number IS NOT NULL\r\n\t\tAND m.value_as_number >       2.0\r\n\t) violated_rows\r\n) violated_row_count,\r\n( \r\n\tSELECT COUNT_BIG(*) AS num_rows\r\n\tFROM cdm_ibm_mdcd_v993.dbo.measurement m\r\n\t\r\n\tWHERE measurement_concept_id =  3011335\r\n\tAND unit_concept_id = 8748\r\n\tAND value_as_number IS NOT NULL\r\n) denominator\r\n;","CHECK_NAME":"plausibleValueHigh","CHECK_LEVEL":"CONCEPT","CHECK_DESCRIPTION":"For the combination of CONCEPT_ID  3011335 (Digoxin [Mass/volume] in Serum or Plasma) and UNIT_CONCEPT_ID 8748 (microgram per liter), the number and percent of records that have a value higher than       2.0.","CDM_TABLE_NAME":"MEASUREMENT","CDM_FIELD_NAME":"MEASUREMENT_CONCEPT_ID","CONCEPT_ID":" 3011335","UNIT_CONCEPT_ID":"8748","SQL_FILE":"concept_plausible_value_high.sql","CATEGORY":"Plausibility","SUBCATEGORY":"Atemporal","CONTEXT":"Verification","checkId":2303,"FAILED":0,"THRESHOLD_VALUE":5,"_row":"19.322"},{"NUM_VIOLATED_ROWS":0,"PCT_VIOLATED_ROWS":0,"NUM_DENOMINATOR_ROWS":0,"EXECUTION_TIME":"0.673973 secs","QUERY_TEXT":"\r\n/*********\r\nCONCEPT LEVEL check:\r\nPLAUSIBLE_VALUE_HIGH - find any MEASUREMENT records that have VALUE_AS_NUMBER with non-null value > plausible high value\r\n\r\nParameters used in this template:\r\ncdmDatabaseSchema = cdm_ibm_mdcd_v993.dbo\r\nconceptId =  3011335\r\nunitConceptId = 8817\r\nplausibleValueHigh =       3.0\r\n\r\n**********/\r\n\r\n\r\nSELECT num_violated_rows, CASE WHEN denominator.num_rows = 0 THEN 0 ELSE 1.0*num_violated_rows/denominator.num_rows END  AS pct_violated_rows,\r\n  denominator.num_rows as num_denominator_rows\r\nFROM\r\n(\r\n\tSELECT COUNT_BIG(*) AS num_violated_rows\r\n\tFROM\r\n\t(\r\n\t\tSELECT m.* \r\n\t\tFROM cdm_ibm_mdcd_v993.dbo.measurement m\r\n\t\t\r\n\t\tWHERE m.measurement_concept_id =  3011335\r\n\t\tAND m.unit_concept_id = 8817\r\n\t\tAND m.value_as_number IS NOT NULL\r\n\t\tAND m.value_as_number >       3.0\r\n\t) violated_rows\r\n) violated_row_count,\r\n( \r\n\tSELECT COUNT_BIG(*) AS num_rows\r\n\tFROM cdm_ibm_mdcd_v993.dbo.measurement m\r\n\t\r\n\tWHERE measurement_concept_id =  3011335\r\n\tAND unit_concept_id = 8817\r\n\tAND value_as_number IS NOT NULL\r\n) denominator\r\n;","CHECK_NAME":"plausibleValueHigh","CHECK_LEVEL":"CONCEPT","CHECK_DESCRIPTION":"For the combination of CONCEPT_ID  3011335 (Digoxin [Mass/volume] in Serum or Plasma) and UNIT_CONCEPT_ID 8817 (nanogram per deciliter), the number and percent of records that have a value higher than       3.0.","CDM_TABLE_NAME":"MEASUREMENT","CDM_FIELD_NAME":"MEASUREMENT_CONCEPT_ID","CONCEPT_ID":" 3011335","UNIT_CONCEPT_ID":"8817","SQL_FILE":"concept_plausible_value_high.sql","CATEGORY":"Plausibility","SUBCATEGORY":"Atemporal","CONTEXT":"Verification","checkId":2304,"FAILED":0,"THRESHOLD_VALUE":5,"_row":"19.323"},{"NUM_VIOLATED_ROWS":0,"PCT_VIOLATED_ROWS":0,"NUM_DENOMINATOR_ROWS":0,"EXECUTION_TIME":"0.809970 secs","QUERY_TEXT":"\r\n/*********\r\nCONCEPT LEVEL check:\r\nPLAUSIBLE_VALUE_HIGH - find any MEASUREMENT records that have VALUE_AS_NUMBER with non-null value > plausible high value\r\n\r\nParameters used in this template:\r\ncdmDatabaseSchema = cdm_ibm_mdcd_v993.dbo\r\nconceptId =  3011335\r\nunitConceptId = 8842\r\nplausibleValueHigh =       2.0\r\n\r\n**********/\r\n\r\n\r\nSELECT num_violated_rows, CASE WHEN denominator.num_rows = 0 THEN 0 ELSE 1.0*num_violated_rows/denominator.num_rows END  AS pct_violated_rows,\r\n  denominator.num_rows as num_denominator_rows\r\nFROM\r\n(\r\n\tSELECT COUNT_BIG(*) AS num_violated_rows\r\n\tFROM\r\n\t(\r\n\t\tSELECT m.* \r\n\t\tFROM cdm_ibm_mdcd_v993.dbo.measurement m\r\n\t\t\r\n\t\tWHERE m.measurement_concept_id =  3011335\r\n\t\tAND m.unit_concept_id = 8842\r\n\t\tAND m.value_as_number IS NOT NULL\r\n\t\tAND m.value_as_number >       2.0\r\n\t) violated_rows\r\n) violated_row_count,\r\n( \r\n\tSELECT COUNT_BIG(*) AS num_rows\r\n\tFROM cdm_ibm_mdcd_v993.dbo.measurement m\r\n\t\r\n\tWHERE measurement_concept_id =  3011335\r\n\tAND unit_concept_id = 8842\r\n\tAND value_as_number IS NOT NULL\r\n) denominator\r\n;","CHECK_NAME":"plausibleValueHigh","CHECK_LEVEL":"CONCEPT","CHECK_DESCRIPTION":"For the combination of CONCEPT_ID  3011335 (Digoxin [Mass/volume] in Serum or Plasma) and UNIT_CONCEPT_ID 8842 (nanogram per milliliter), the number and percent of records that have a value higher than       2.0.","CDM_TABLE_NAME":"MEASUREMENT","CDM_FIELD_NAME":"MEASUREMENT_CONCEPT_ID","CONCEPT_ID":" 3011335","UNIT_CONCEPT_ID":"8842","SQL_FILE":"concept_plausible_value_high.sql","CATEGORY":"Plausibility","SUBCATEGORY":"Atemporal","CONTEXT":"Verification","checkId":2305,"FAILED":0,"THRESHOLD_VALUE":5,"_row":"19.324"},{"NUM_VIOLATED_ROWS":0,"PCT_VIOLATED_ROWS":0,"NUM_DENOMINATOR_ROWS":0,"EXECUTION_TIME":"0.998974 secs","QUERY_TEXT":"\r\n/*********\r\nCONCEPT LEVEL check:\r\nPLAUSIBLE_VALUE_HIGH - find any MEASUREMENT records that have VALUE_AS_NUMBER with non-null value > plausible high value\r\n\r\nParameters used in this template:\r\ncdmDatabaseSchema = cdm_ibm_mdcd_v993.dbo\r\nconceptId =  3011337\r\nunitConceptId = 8817\r\nplausibleValueHigh =      40.0\r\n\r\n**********/\r\n\r\n\r\nSELECT num_violated_rows, CASE WHEN denominator.num_rows = 0 THEN 0 ELSE 1.0*num_violated_rows/denominator.num_rows END  AS pct_violated_rows,\r\n  denominator.num_rows as num_denominator_rows\r\nFROM\r\n(\r\n\tSELECT COUNT_BIG(*) AS num_violated_rows\r\n\tFROM\r\n\t(\r\n\t\tSELECT m.* \r\n\t\tFROM cdm_ibm_mdcd_v993.dbo.measurement m\r\n\t\t\r\n\t\tWHERE m.measurement_concept_id =  3011337\r\n\t\tAND m.unit_concept_id = 8817\r\n\t\tAND m.value_as_number IS NOT NULL\r\n\t\tAND m.value_as_number >      40.0\r\n\t) violated_rows\r\n) violated_row_count,\r\n( \r\n\tSELECT COUNT_BIG(*) AS num_rows\r\n\tFROM cdm_ibm_mdcd_v993.dbo.measurement m\r\n\t\r\n\tWHERE measurement_concept_id =  3011337\r\n\tAND unit_concept_id = 8817\r\n\tAND value_as_number IS NOT NULL\r\n) denominator\r\n;","CHECK_NAME":"plausibleValueHigh","CHECK_LEVEL":"CONCEPT","CHECK_DESCRIPTION":"For the combination of CONCEPT_ID  3011337 (Aldosterone [Mass/volume] in Serum or Plasma) and UNIT_CONCEPT_ID 8817 (nanogram per deciliter), the number and percent of records that have a value higher than      40.0.","CDM_TABLE_NAME":"MEASUREMENT","CDM_FIELD_NAME":"MEASUREMENT_CONCEPT_ID","CONCEPT_ID":" 3011337","UNIT_CONCEPT_ID":"8817","SQL_FILE":"concept_plausible_value_high.sql","CATEGORY":"Plausibility","SUBCATEGORY":"Atemporal","CONTEXT":"Verification","checkId":2306,"FAILED":0,"THRESHOLD_VALUE":5,"_row":"19.325"},{"NUM_VIOLATED_ROWS":0,"PCT_VIOLATED_ROWS":0,"NUM_DENOMINATOR_ROWS":0,"EXECUTION_TIME":"0.843967 secs","QUERY_TEXT":"\r\n/*********\r\nCONCEPT LEVEL check:\r\nPLAUSIBLE_VALUE_HIGH - find any MEASUREMENT records that have VALUE_AS_NUMBER with non-null value > plausible high value\r\n\r\nParameters used in this template:\r\ncdmDatabaseSchema = cdm_ibm_mdcd_v993.dbo\r\nconceptId =  3011424\r\nunitConceptId = 8840\r\nplausibleValueHigh =     300.0\r\n\r\n**********/\r\n\r\n\r\nSELECT num_violated_rows, CASE WHEN denominator.num_rows = 0 THEN 0 ELSE 1.0*num_violated_rows/denominator.num_rows END  AS pct_violated_rows,\r\n  denominator.num_rows as num_denominator_rows\r\nFROM\r\n(\r\n\tSELECT COUNT_BIG(*) AS num_violated_rows\r\n\tFROM\r\n\t(\r\n\t\tSELECT m.* \r\n\t\tFROM cdm_ibm_mdcd_v993.dbo.measurement m\r\n\t\t\r\n\t\tWHERE m.measurement_concept_id =  3011424\r\n\t\tAND m.unit_concept_id = 8840\r\n\t\tAND m.value_as_number IS NOT NULL\r\n\t\tAND m.value_as_number >     300.0\r\n\t) violated_rows\r\n) violated_row_count,\r\n( \r\n\tSELECT COUNT_BIG(*) AS num_rows\r\n\tFROM cdm_ibm_mdcd_v993.dbo.measurement m\r\n\t\r\n\tWHERE measurement_concept_id =  3011424\r\n\tAND unit_concept_id = 8840\r\n\tAND value_as_number IS NOT NULL\r\n) denominator\r\n;","CHECK_NAME":"plausibleValueHigh","CHECK_LEVEL":"CONCEPT","CHECK_DESCRIPTION":"For the combination of CONCEPT_ID  3011424 (Glucose [Mass/volume] in Blood by Automated test strip) and UNIT_CONCEPT_ID 8840 (milligram per deciliter), the number and percent of records that have a value higher than     300.0.","CDM_TABLE_NAME":"MEASUREMENT","CDM_FIELD_NAME":"MEASUREMENT_CONCEPT_ID","CONCEPT_ID":" 3011424","UNIT_CONCEPT_ID":"8840","SQL_FILE":"concept_plausible_value_high.sql","CATEGORY":"Plausibility","SUBCATEGORY":"Atemporal","CONTEXT":"Verification","checkId":2307,"FAILED":0,"THRESHOLD_VALUE":5,"_row":"19.326"},{"NUM_VIOLATED_ROWS":0,"PCT_VIOLATED_ROWS":0,"NUM_DENOMINATOR_ROWS":0,"EXECUTION_TIME":"0.876972 secs","QUERY_TEXT":"\r\n/*********\r\nCONCEPT LEVEL check:\r\nPLAUSIBLE_VALUE_HIGH - find any MEASUREMENT records that have VALUE_AS_NUMBER with non-null value > plausible high value\r\n\r\nParameters used in this template:\r\ncdmDatabaseSchema = cdm_ibm_mdcd_v993.dbo\r\nconceptId =  3011505\r\nunitConceptId = 8519\r\nplausibleValueHigh =       4.0\r\n\r\n**********/\r\n\r\n\r\nSELECT num_violated_rows, CASE WHEN denominator.num_rows = 0 THEN 0 ELSE 1.0*num_violated_rows/denominator.num_rows END  AS pct_violated_rows,\r\n  denominator.num_rows as num_denominator_rows\r\nFROM\r\n(\r\n\tSELECT COUNT_BIG(*) AS num_violated_rows\r\n\tFROM\r\n\t(\r\n\t\tSELECT m.* \r\n\t\tFROM cdm_ibm_mdcd_v993.dbo.measurement m\r\n\t\t\r\n\t\tWHERE m.measurement_concept_id =  3011505\r\n\t\tAND m.unit_concept_id = 8519\r\n\t\tAND m.value_as_number IS NOT NULL\r\n\t\tAND m.value_as_number >       4.0\r\n\t) violated_rows\r\n) violated_row_count,\r\n( \r\n\tSELECT COUNT_BIG(*) AS num_rows\r\n\tFROM cdm_ibm_mdcd_v993.dbo.measurement m\r\n\t\r\n\tWHERE measurement_concept_id =  3011505\r\n\tAND unit_concept_id = 8519\r\n\tAND value_as_number IS NOT NULL\r\n) denominator\r\n;","CHECK_NAME":"plausibleValueHigh","CHECK_LEVEL":"CONCEPT","CHECK_DESCRIPTION":"For the combination of CONCEPT_ID  3011505 (FEV1/FVC) and UNIT_CONCEPT_ID 8519 (liter), the number and percent of records that have a value higher than       4.0.","CDM_TABLE_NAME":"MEASUREMENT","CDM_FIELD_NAME":"MEASUREMENT_CONCEPT_ID","CONCEPT_ID":" 3011505","UNIT_CONCEPT_ID":"8519","SQL_FILE":"concept_plausible_value_high.sql","CATEGORY":"Plausibility","SUBCATEGORY":"Atemporal","CONTEXT":"Verification","checkId":2308,"FAILED":0,"THRESHOLD_VALUE":5,"_row":"19.327"},{"NUM_VIOLATED_ROWS":0,"PCT_VIOLATED_ROWS":0,"NUM_DENOMINATOR_ROWS":0,"EXECUTION_TIME":"8.362782 secs","QUERY_TEXT":"\r\n/*********\r\nCONCEPT LEVEL check:\r\nPLAUSIBLE_VALUE_HIGH - find any MEASUREMENT records that have VALUE_AS_NUMBER with non-null value > plausible high value\r\n\r\nParameters used in this template:\r\ncdmDatabaseSchema = cdm_ibm_mdcd_v993.dbo\r\nconceptId =  3011505\r\nunitConceptId = 8523\r\nplausibleValueHigh =     100.0\r\n\r\n**********/\r\n\r\n\r\nSELECT num_violated_rows, CASE WHEN denominator.num_rows = 0 THEN 0 ELSE 1.0*num_violated_rows/denominator.num_rows END  AS pct_violated_rows,\r\n  denominator.num_rows as num_denominator_rows\r\nFROM\r\n(\r\n\tSELECT COUNT_BIG(*) AS num_violated_rows\r\n\tFROM\r\n\t(\r\n\t\tSELECT m.* \r\n\t\tFROM cdm_ibm_mdcd_v993.dbo.measurement m\r\n\t\t\r\n\t\tWHERE m.measurement_concept_id =  3011505\r\n\t\tAND m.unit_concept_id = 8523\r\n\t\tAND m.value_as_number IS NOT NULL\r\n\t\tAND m.value_as_number >     100.0\r\n\t) violated_rows\r\n) violated_row_count,\r\n( \r\n\tSELECT COUNT_BIG(*) AS num_rows\r\n\tFROM cdm_ibm_mdcd_v993.dbo.measurement m\r\n\t\r\n\tWHERE measurement_concept_id =  3011505\r\n\tAND unit_concept_id = 8523\r\n\tAND value_as_number IS NOT NULL\r\n) denominator\r\n;","CHECK_NAME":"plausibleValueHigh","CHECK_LEVEL":"CONCEPT","CHECK_DESCRIPTION":"For the combination of CONCEPT_ID  3011505 (FEV1/FVC) and UNIT_CONCEPT_ID 8523 (ratio), the number and percent of records that have a value higher than     100.0.","CDM_TABLE_NAME":"MEASUREMENT","CDM_FIELD_NAME":"MEASUREMENT_CONCEPT_ID","CONCEPT_ID":" 3011505","UNIT_CONCEPT_ID":"8523","SQL_FILE":"concept_plausible_value_high.sql","CATEGORY":"Plausibility","SUBCATEGORY":"Atemporal","CONTEXT":"Verification","checkId":2309,"FAILED":0,"THRESHOLD_VALUE":5,"_row":"19.328"},{"NUM_VIOLATED_ROWS":0,"PCT_VIOLATED_ROWS":0,"NUM_DENOMINATOR_ROWS":0,"EXECUTION_TIME":"5.233864 secs","QUERY_TEXT":"\r\n/*********\r\nCONCEPT LEVEL check:\r\nPLAUSIBLE_VALUE_HIGH - find any MEASUREMENT records that have VALUE_AS_NUMBER with non-null value > plausible high value\r\n\r\nParameters used in this template:\r\ncdmDatabaseSchema = cdm_ibm_mdcd_v993.dbo\r\nconceptId =  3011505\r\nunitConceptId = 8554\r\nplausibleValueHigh =     120.0\r\n\r\n**********/\r\n\r\n\r\nSELECT num_violated_rows, CASE WHEN denominator.num_rows = 0 THEN 0 ELSE 1.0*num_violated_rows/denominator.num_rows END  AS pct_violated_rows,\r\n  denominator.num_rows as num_denominator_rows\r\nFROM\r\n(\r\n\tSELECT COUNT_BIG(*) AS num_violated_rows\r\n\tFROM\r\n\t(\r\n\t\tSELECT m.* \r\n\t\tFROM cdm_ibm_mdcd_v993.dbo.measurement m\r\n\t\t\r\n\t\tWHERE m.measurement_concept_id =  3011505\r\n\t\tAND m.unit_concept_id = 8554\r\n\t\tAND m.value_as_number IS NOT NULL\r\n\t\tAND m.value_as_number >     120.0\r\n\t) violated_rows\r\n) violated_row_count,\r\n( \r\n\tSELECT COUNT_BIG(*) AS num_rows\r\n\tFROM cdm_ibm_mdcd_v993.dbo.measurement m\r\n\t\r\n\tWHERE measurement_concept_id =  3011505\r\n\tAND unit_concept_id = 8554\r\n\tAND value_as_number IS NOT NULL\r\n) denominator\r\n;","CHECK_NAME":"plausibleValueHigh","CHECK_LEVEL":"CONCEPT","CHECK_DESCRIPTION":"For the combination of CONCEPT_ID  3011505 (FEV1/FVC) and UNIT_CONCEPT_ID 8554 (percent), the number and percent of records that have a value higher than     120.0.","CDM_TABLE_NAME":"MEASUREMENT","CDM_FIELD_NAME":"MEASUREMENT_CONCEPT_ID","CONCEPT_ID":" 3011505","UNIT_CONCEPT_ID":"8554","SQL_FILE":"concept_plausible_value_high.sql","CATEGORY":"Plausibility","SUBCATEGORY":"Atemporal","CONTEXT":"Verification","checkId":2310,"FAILED":0,"THRESHOLD_VALUE":5,"_row":"19.329"},{"NUM_VIOLATED_ROWS":0,"PCT_VIOLATED_ROWS":0,"NUM_DENOMINATOR_ROWS":0,"EXECUTION_TIME":"0.742973 secs","QUERY_TEXT":"\r\n/*********\r\nCONCEPT LEVEL check:\r\nPLAUSIBLE_VALUE_HIGH - find any MEASUREMENT records that have VALUE_AS_NUMBER with non-null value > plausible high value\r\n\r\nParameters used in this template:\r\ncdmDatabaseSchema = cdm_ibm_mdcd_v993.dbo\r\nconceptId =  3011505\r\nunitConceptId = 9330\r\nplausibleValueHigh =      90.0\r\n\r\n**********/\r\n\r\n\r\nSELECT num_violated_rows, CASE WHEN denominator.num_rows = 0 THEN 0 ELSE 1.0*num_violated_rows/denominator.num_rows END  AS pct_violated_rows,\r\n  denominator.num_rows as num_denominator_rows\r\nFROM\r\n(\r\n\tSELECT COUNT_BIG(*) AS num_violated_rows\r\n\tFROM\r\n\t(\r\n\t\tSELECT m.* \r\n\t\tFROM cdm_ibm_mdcd_v993.dbo.measurement m\r\n\t\t\r\n\t\tWHERE m.measurement_concept_id =  3011505\r\n\t\tAND m.unit_concept_id = 9330\r\n\t\tAND m.value_as_number IS NOT NULL\r\n\t\tAND m.value_as_number >      90.0\r\n\t) violated_rows\r\n) violated_row_count,\r\n( \r\n\tSELECT COUNT_BIG(*) AS num_rows\r\n\tFROM cdm_ibm_mdcd_v993.dbo.measurement m\r\n\t\r\n\tWHERE measurement_concept_id =  3011505\r\n\tAND unit_concept_id = 9330\r\n\tAND value_as_number IS NOT NULL\r\n) denominator\r\n;","CHECK_NAME":"plausibleValueHigh","CHECK_LEVEL":"CONCEPT","CHECK_DESCRIPTION":"For the combination of CONCEPT_ID  3011505 (FEV1/FVC) and UNIT_CONCEPT_ID 9330 (inch (US)), the number and percent of records that have a value higher than      90.0.","CDM_TABLE_NAME":"MEASUREMENT","CDM_FIELD_NAME":"MEASUREMENT_CONCEPT_ID","CONCEPT_ID":" 3011505","UNIT_CONCEPT_ID":"9330","SQL_FILE":"concept_plausible_value_high.sql","CATEGORY":"Plausibility","SUBCATEGORY":"Atemporal","CONTEXT":"Verification","checkId":2311,"FAILED":0,"THRESHOLD_VALUE":5,"_row":"19.330"},{"NUM_VIOLATED_ROWS":0,"PCT_VIOLATED_ROWS":0,"NUM_DENOMINATOR_ROWS":0,"EXECUTION_TIME":"5.586844 secs","QUERY_TEXT":"\r\n/*********\r\nCONCEPT LEVEL check:\r\nPLAUSIBLE_VALUE_HIGH - find any MEASUREMENT records that have VALUE_AS_NUMBER with non-null value > plausible high value\r\n\r\nParameters used in this template:\r\ncdmDatabaseSchema = cdm_ibm_mdcd_v993.dbo\r\nconceptId =  3011948\r\nunitConceptId = 8554\r\nplausibleValueHigh =     100.0\r\n\r\n**********/\r\n\r\n\r\nSELECT num_violated_rows, CASE WHEN denominator.num_rows = 0 THEN 0 ELSE 1.0*num_violated_rows/denominator.num_rows END  AS pct_violated_rows,\r\n  denominator.num_rows as num_denominator_rows\r\nFROM\r\n(\r\n\tSELECT COUNT_BIG(*) AS num_violated_rows\r\n\tFROM\r\n\t(\r\n\t\tSELECT m.* \r\n\t\tFROM cdm_ibm_mdcd_v993.dbo.measurement m\r\n\t\t\r\n\t\tWHERE m.measurement_concept_id =  3011948\r\n\t\tAND m.unit_concept_id = 8554\r\n\t\tAND m.value_as_number IS NOT NULL\r\n\t\tAND m.value_as_number >     100.0\r\n\t) violated_rows\r\n) violated_row_count,\r\n( \r\n\tSELECT COUNT_BIG(*) AS num_rows\r\n\tFROM cdm_ibm_mdcd_v993.dbo.measurement m\r\n\t\r\n\tWHERE measurement_concept_id =  3011948\r\n\tAND unit_concept_id = 8554\r\n\tAND value_as_number IS NOT NULL\r\n) denominator\r\n;","CHECK_NAME":"plausibleValueHigh","CHECK_LEVEL":"CONCEPT","CHECK_DESCRIPTION":"For the combination of CONCEPT_ID  3011948 (Monocytes/100 leukocytes in Blood by Automated count) and UNIT_CONCEPT_ID 8554 (percent), the number and percent of records that have a value higher than     100.0.","CDM_TABLE_NAME":"MEASUREMENT","CDM_FIELD_NAME":"MEASUREMENT_CONCEPT_ID","CONCEPT_ID":" 3011948","UNIT_CONCEPT_ID":"8554","SQL_FILE":"concept_plausible_value_high.sql","CATEGORY":"Plausibility","SUBCATEGORY":"Atemporal","CONTEXT":"Verification","checkId":2312,"FAILED":0,"THRESHOLD_VALUE":5,"_row":"19.331"},{"NUM_VIOLATED_ROWS":0,"PCT_VIOLATED_ROWS":0,"NUM_DENOMINATOR_ROWS":0,"EXECUTION_TIME":"1.344967 secs","QUERY_TEXT":"\r\n/*********\r\nCONCEPT LEVEL check:\r\nPLAUSIBLE_VALUE_HIGH - find any MEASUREMENT records that have VALUE_AS_NUMBER with non-null value > plausible high value\r\n\r\nParameters used in this template:\r\ncdmDatabaseSchema = cdm_ibm_mdcd_v993.dbo\r\nconceptId =  3011951\r\nunitConceptId = 8848\r\nplausibleValueHigh =      16.0\r\n\r\n**********/\r\n\r\n\r\nSELECT num_violated_rows, CASE WHEN denominator.num_rows = 0 THEN 0 ELSE 1.0*num_violated_rows/denominator.num_rows END  AS pct_violated_rows,\r\n  denominator.num_rows as num_denominator_rows\r\nFROM\r\n(\r\n\tSELECT COUNT_BIG(*) AS num_violated_rows\r\n\tFROM\r\n\t(\r\n\t\tSELECT m.* \r\n\t\tFROM cdm_ibm_mdcd_v993.dbo.measurement m\r\n\t\t\r\n\t\tWHERE m.measurement_concept_id =  3011951\r\n\t\tAND m.unit_concept_id = 8848\r\n\t\tAND m.value_as_number IS NOT NULL\r\n\t\tAND m.value_as_number >      16.0\r\n\t) violated_rows\r\n) violated_row_count,\r\n( \r\n\tSELECT COUNT_BIG(*) AS num_rows\r\n\tFROM cdm_ibm_mdcd_v993.dbo.measurement m\r\n\t\r\n\tWHERE measurement_concept_id =  3011951\r\n\tAND unit_concept_id = 8848\r\n\tAND value_as_number IS NOT NULL\r\n) denominator\r\n;","CHECK_NAME":"plausibleValueHigh","CHECK_LEVEL":"CONCEPT","CHECK_DESCRIPTION":"For the combination of CONCEPT_ID  3011951 (Aspergillus fumigatus IgE Ab [Units/volume] in Serum) and UNIT_CONCEPT_ID 8848 (thousand per microliter), the number and percent of records that have a value higher than      16.0.","CDM_TABLE_NAME":"MEASUREMENT","CDM_FIELD_NAME":"MEASUREMENT_CONCEPT_ID","CONCEPT_ID":" 3011951","UNIT_CONCEPT_ID":"8848","SQL_FILE":"concept_plausible_value_high.sql","CATEGORY":"Plausibility","SUBCATEGORY":"Atemporal","CONTEXT":"Verification","checkId":2313,"FAILED":0,"THRESHOLD_VALUE":5,"_row":"19.332"},{"NUM_VIOLATED_ROWS":0,"PCT_VIOLATED_ROWS":0,"NUM_DENOMINATOR_ROWS":0,"EXECUTION_TIME":"1.029970 secs","QUERY_TEXT":"\r\n/*********\r\nCONCEPT LEVEL check:\r\nPLAUSIBLE_VALUE_HIGH - find any MEASUREMENT records that have VALUE_AS_NUMBER with non-null value > plausible high value\r\n\r\nParameters used in this template:\r\ncdmDatabaseSchema = cdm_ibm_mdcd_v993.dbo\r\nconceptId =  3011960\r\nunitConceptId = 8845\r\nplausibleValueHigh =    5000.0\r\n\r\n**********/\r\n\r\n\r\nSELECT num_violated_rows, CASE WHEN denominator.num_rows = 0 THEN 0 ELSE 1.0*num_violated_rows/denominator.num_rows END  AS pct_violated_rows,\r\n  denominator.num_rows as num_denominator_rows\r\nFROM\r\n(\r\n\tSELECT COUNT_BIG(*) AS num_violated_rows\r\n\tFROM\r\n\t(\r\n\t\tSELECT m.* \r\n\t\tFROM cdm_ibm_mdcd_v993.dbo.measurement m\r\n\t\t\r\n\t\tWHERE m.measurement_concept_id =  3011960\r\n\t\tAND m.unit_concept_id = 8845\r\n\t\tAND m.value_as_number IS NOT NULL\r\n\t\tAND m.value_as_number >    5000.0\r\n\t) violated_rows\r\n) violated_row_count,\r\n( \r\n\tSELECT COUNT_BIG(*) AS num_rows\r\n\tFROM cdm_ibm_mdcd_v993.dbo.measurement m\r\n\t\r\n\tWHERE measurement_concept_id =  3011960\r\n\tAND unit_concept_id = 8845\r\n\tAND value_as_number IS NOT NULL\r\n) denominator\r\n;","CHECK_NAME":"plausibleValueHigh","CHECK_LEVEL":"CONCEPT","CHECK_DESCRIPTION":"For the combination of CONCEPT_ID  3011960 (Natriuretic peptide B [Mass/volume] in Serum or Plasma) and UNIT_CONCEPT_ID 8845 (picogram per milliliter), the number and percent of records that have a value higher than    5000.0.","CDM_TABLE_NAME":"MEASUREMENT","CDM_FIELD_NAME":"MEASUREMENT_CONCEPT_ID","CONCEPT_ID":" 3011960","UNIT_CONCEPT_ID":"8845","SQL_FILE":"concept_plausible_value_high.sql","CATEGORY":"Plausibility","SUBCATEGORY":"Atemporal","CONTEXT":"Verification","checkId":2314,"FAILED":0,"THRESHOLD_VALUE":5,"_row":"19.333"},{"NUM_VIOLATED_ROWS":0,"PCT_VIOLATED_ROWS":0,"NUM_DENOMINATOR_ROWS":0,"EXECUTION_TIME":"0.993974 secs","QUERY_TEXT":"\r\n/*********\r\nCONCEPT LEVEL check:\r\nPLAUSIBLE_VALUE_HIGH - find any MEASUREMENT records that have VALUE_AS_NUMBER with non-null value > plausible high value\r\n\r\nParameters used in this template:\r\ncdmDatabaseSchema = cdm_ibm_mdcd_v993.dbo\r\nconceptId =  3012030\r\nunitConceptId = 8554\r\nplausibleValueHigh =     100.0\r\n\r\n**********/\r\n\r\n\r\nSELECT num_violated_rows, CASE WHEN denominator.num_rows = 0 THEN 0 ELSE 1.0*num_violated_rows/denominator.num_rows END  AS pct_violated_rows,\r\n  denominator.num_rows as num_denominator_rows\r\nFROM\r\n(\r\n\tSELECT COUNT_BIG(*) AS num_violated_rows\r\n\tFROM\r\n\t(\r\n\t\tSELECT m.* \r\n\t\tFROM cdm_ibm_mdcd_v993.dbo.measurement m\r\n\t\t\r\n\t\tWHERE m.measurement_concept_id =  3012030\r\n\t\tAND m.unit_concept_id = 8554\r\n\t\tAND m.value_as_number IS NOT NULL\r\n\t\tAND m.value_as_number >     100.0\r\n\t) violated_rows\r\n) violated_row_count,\r\n( \r\n\tSELECT COUNT_BIG(*) AS num_rows\r\n\tFROM cdm_ibm_mdcd_v993.dbo.measurement m\r\n\t\r\n\tWHERE measurement_concept_id =  3012030\r\n\tAND unit_concept_id = 8554\r\n\tAND value_as_number IS NOT NULL\r\n) denominator\r\n;","CHECK_NAME":"plausibleValueHigh","CHECK_LEVEL":"CONCEPT","CHECK_DESCRIPTION":"For the combination of CONCEPT_ID  3012030 (MCH [Entitic mass] by Automated count) and UNIT_CONCEPT_ID 8554 (percent), the number and percent of records that have a value higher than     100.0.","CDM_TABLE_NAME":"MEASUREMENT","CDM_FIELD_NAME":"MEASUREMENT_CONCEPT_ID","CONCEPT_ID":" 3012030","UNIT_CONCEPT_ID":"8554","SQL_FILE":"concept_plausible_value_high.sql","CATEGORY":"Plausibility","SUBCATEGORY":"Atemporal","CONTEXT":"Verification","checkId":2315,"FAILED":0,"THRESHOLD_VALUE":5,"_row":"19.334"},{"NUM_VIOLATED_ROWS":0,"PCT_VIOLATED_ROWS":0,"NUM_DENOMINATOR_ROWS":0,"EXECUTION_TIME":"0.815971 secs","QUERY_TEXT":"\r\n/*********\r\nCONCEPT LEVEL check:\r\nPLAUSIBLE_VALUE_HIGH - find any MEASUREMENT records that have VALUE_AS_NUMBER with non-null value > plausible high value\r\n\r\nParameters used in this template:\r\ncdmDatabaseSchema = cdm_ibm_mdcd_v993.dbo\r\nconceptId =  3012030\r\nunitConceptId = 8564\r\nplausibleValueHigh =     100.0\r\n\r\n**********/\r\n\r\n\r\nSELECT num_violated_rows, CASE WHEN denominator.num_rows = 0 THEN 0 ELSE 1.0*num_violated_rows/denominator.num_rows END  AS pct_violated_rows,\r\n  denominator.num_rows as num_denominator_rows\r\nFROM\r\n(\r\n\tSELECT COUNT_BIG(*) AS num_violated_rows\r\n\tFROM\r\n\t(\r\n\t\tSELECT m.* \r\n\t\tFROM cdm_ibm_mdcd_v993.dbo.measurement m\r\n\t\t\r\n\t\tWHERE m.measurement_concept_id =  3012030\r\n\t\tAND m.unit_concept_id = 8564\r\n\t\tAND m.value_as_number IS NOT NULL\r\n\t\tAND m.value_as_number >     100.0\r\n\t) violated_rows\r\n) violated_row_count,\r\n( \r\n\tSELECT COUNT_BIG(*) AS num_rows\r\n\tFROM cdm_ibm_mdcd_v993.dbo.measurement m\r\n\t\r\n\tWHERE measurement_concept_id =  3012030\r\n\tAND unit_concept_id = 8564\r\n\tAND value_as_number IS NOT NULL\r\n) denominator\r\n;","CHECK_NAME":"plausibleValueHigh","CHECK_LEVEL":"CONCEPT","CHECK_DESCRIPTION":"For the combination of CONCEPT_ID  3012030 (MCH [Entitic mass] by Automated count) and UNIT_CONCEPT_ID 8564 (picogram), the number and percent of records that have a value higher than     100.0.","CDM_TABLE_NAME":"MEASUREMENT","CDM_FIELD_NAME":"MEASUREMENT_CONCEPT_ID","CONCEPT_ID":" 3012030","UNIT_CONCEPT_ID":"8564","SQL_FILE":"concept_plausible_value_high.sql","CATEGORY":"Plausibility","SUBCATEGORY":"Atemporal","CONTEXT":"Verification","checkId":2316,"FAILED":0,"THRESHOLD_VALUE":5,"_row":"19.335"},{"NUM_VIOLATED_ROWS":0,"PCT_VIOLATED_ROWS":0,"NUM_DENOMINATOR_ROWS":0,"EXECUTION_TIME":"1.945942 secs","QUERY_TEXT":"\r\n/*********\r\nCONCEPT LEVEL check:\r\nPLAUSIBLE_VALUE_HIGH - find any MEASUREMENT records that have VALUE_AS_NUMBER with non-null value > plausible high value\r\n\r\nParameters used in this template:\r\ncdmDatabaseSchema = cdm_ibm_mdcd_v993.dbo\r\nconceptId =  3012095\r\nunitConceptId = 8753\r\nplausibleValueHigh =       3.0\r\n\r\n**********/\r\n\r\n\r\nSELECT num_violated_rows, CASE WHEN denominator.num_rows = 0 THEN 0 ELSE 1.0*num_violated_rows/denominator.num_rows END  AS pct_violated_rows,\r\n  denominator.num_rows as num_denominator_rows\r\nFROM\r\n(\r\n\tSELECT COUNT_BIG(*) AS num_violated_rows\r\n\tFROM\r\n\t(\r\n\t\tSELECT m.* \r\n\t\tFROM cdm_ibm_mdcd_v993.dbo.measurement m\r\n\t\t\r\n\t\tWHERE m.measurement_concept_id =  3012095\r\n\t\tAND m.unit_concept_id = 8753\r\n\t\tAND m.value_as_number IS NOT NULL\r\n\t\tAND m.value_as_number >       3.0\r\n\t) violated_rows\r\n) violated_row_count,\r\n( \r\n\tSELECT COUNT_BIG(*) AS num_rows\r\n\tFROM cdm_ibm_mdcd_v993.dbo.measurement m\r\n\t\r\n\tWHERE measurement_concept_id =  3012095\r\n\tAND unit_concept_id = 8753\r\n\tAND value_as_number IS NOT NULL\r\n) denominator\r\n;","CHECK_NAME":"plausibleValueHigh","CHECK_LEVEL":"CONCEPT","CHECK_DESCRIPTION":"For the combination of CONCEPT_ID  3012095 (Magnesium [Moles/volume] in Serum or Plasma) and UNIT_CONCEPT_ID 8753 (millimole per liter), the number and percent of records that have a value higher than       3.0.","CDM_TABLE_NAME":"MEASUREMENT","CDM_FIELD_NAME":"MEASUREMENT_CONCEPT_ID","CONCEPT_ID":" 3012095","UNIT_CONCEPT_ID":"8753","SQL_FILE":"concept_plausible_value_high.sql","CATEGORY":"Plausibility","SUBCATEGORY":"Atemporal","CONTEXT":"Verification","checkId":2317,"FAILED":0,"THRESHOLD_VALUE":5,"_row":"19.336"},{"NUM_VIOLATED_ROWS":0,"PCT_VIOLATED_ROWS":0,"NUM_DENOMINATOR_ROWS":0,"EXECUTION_TIME":"0.802975 secs","QUERY_TEXT":"\r\n/*********\r\nCONCEPT LEVEL check:\r\nPLAUSIBLE_VALUE_HIGH - find any MEASUREMENT records that have VALUE_AS_NUMBER with non-null value > plausible high value\r\n\r\nParameters used in this template:\r\ncdmDatabaseSchema = cdm_ibm_mdcd_v993.dbo\r\nconceptId =  3012095\r\nunitConceptId = 8840\r\nplausibleValueHigh =    1000.0\r\n\r\n**********/\r\n\r\n\r\nSELECT num_violated_rows, CASE WHEN denominator.num_rows = 0 THEN 0 ELSE 1.0*num_violated_rows/denominator.num_rows END  AS pct_violated_rows,\r\n  denominator.num_rows as num_denominator_rows\r\nFROM\r\n(\r\n\tSELECT COUNT_BIG(*) AS num_violated_rows\r\n\tFROM\r\n\t(\r\n\t\tSELECT m.* \r\n\t\tFROM cdm_ibm_mdcd_v993.dbo.measurement m\r\n\t\t\r\n\t\tWHERE m.measurement_concept_id =  3012095\r\n\t\tAND m.unit_concept_id = 8840\r\n\t\tAND m.value_as_number IS NOT NULL\r\n\t\tAND m.value_as_number >    1000.0\r\n\t) violated_rows\r\n) violated_row_count,\r\n( \r\n\tSELECT COUNT_BIG(*) AS num_rows\r\n\tFROM cdm_ibm_mdcd_v993.dbo.measurement m\r\n\t\r\n\tWHERE measurement_concept_id =  3012095\r\n\tAND unit_concept_id = 8840\r\n\tAND value_as_number IS NOT NULL\r\n) denominator\r\n;","CHECK_NAME":"plausibleValueHigh","CHECK_LEVEL":"CONCEPT","CHECK_DESCRIPTION":"For the combination of CONCEPT_ID  3012095 (Magnesium [Moles/volume] in Serum or Plasma) and UNIT_CONCEPT_ID 8840 (milligram per deciliter), the number and percent of records that have a value higher than    1000.0.","CDM_TABLE_NAME":"MEASUREMENT","CDM_FIELD_NAME":"MEASUREMENT_CONCEPT_ID","CONCEPT_ID":" 3012095","UNIT_CONCEPT_ID":"8840","SQL_FILE":"concept_plausible_value_high.sql","CATEGORY":"Plausibility","SUBCATEGORY":"Atemporal","CONTEXT":"Verification","checkId":2318,"FAILED":0,"THRESHOLD_VALUE":5,"_row":"19.337"},{"NUM_VIOLATED_ROWS":0,"PCT_VIOLATED_ROWS":0,"NUM_DENOMINATOR_ROWS":0,"EXECUTION_TIME":"0.685975 secs","QUERY_TEXT":"\r\n/*********\r\nCONCEPT LEVEL check:\r\nPLAUSIBLE_VALUE_HIGH - find any MEASUREMENT records that have VALUE_AS_NUMBER with non-null value > plausible high value\r\n\r\nParameters used in this template:\r\ncdmDatabaseSchema = cdm_ibm_mdcd_v993.dbo\r\nconceptId =  3012095\r\nunitConceptId = 9557\r\nplausibleValueHigh =       3.0\r\n\r\n**********/\r\n\r\n\r\nSELECT num_violated_rows, CASE WHEN denominator.num_rows = 0 THEN 0 ELSE 1.0*num_violated_rows/denominator.num_rows END  AS pct_violated_rows,\r\n  denominator.num_rows as num_denominator_rows\r\nFROM\r\n(\r\n\tSELECT COUNT_BIG(*) AS num_violated_rows\r\n\tFROM\r\n\t(\r\n\t\tSELECT m.* \r\n\t\tFROM cdm_ibm_mdcd_v993.dbo.measurement m\r\n\t\t\r\n\t\tWHERE m.measurement_concept_id =  3012095\r\n\t\tAND m.unit_concept_id = 9557\r\n\t\tAND m.value_as_number IS NOT NULL\r\n\t\tAND m.value_as_number >       3.0\r\n\t) violated_rows\r\n) violated_row_count,\r\n( \r\n\tSELECT COUNT_BIG(*) AS num_rows\r\n\tFROM cdm_ibm_mdcd_v993.dbo.measurement m\r\n\t\r\n\tWHERE measurement_concept_id =  3012095\r\n\tAND unit_concept_id = 9557\r\n\tAND value_as_number IS NOT NULL\r\n) denominator\r\n;","CHECK_NAME":"plausibleValueHigh","CHECK_LEVEL":"CONCEPT","CHECK_DESCRIPTION":"For the combination of CONCEPT_ID  3012095 (Magnesium [Moles/volume] in Serum or Plasma) and UNIT_CONCEPT_ID 9557 (milliequivalent per liter), the number and percent of records that have a value higher than       3.0.","CDM_TABLE_NAME":"MEASUREMENT","CDM_FIELD_NAME":"MEASUREMENT_CONCEPT_ID","CONCEPT_ID":" 3012095","UNIT_CONCEPT_ID":"9557","SQL_FILE":"concept_plausible_value_high.sql","CATEGORY":"Plausibility","SUBCATEGORY":"Atemporal","CONTEXT":"Verification","checkId":2319,"FAILED":0,"THRESHOLD_VALUE":5,"_row":"19.338"},{"NUM_VIOLATED_ROWS":0,"PCT_VIOLATED_ROWS":0,"NUM_DENOMINATOR_ROWS":0,"EXECUTION_TIME":"1.449959 secs","QUERY_TEXT":"\r\n/*********\r\nCONCEPT LEVEL check:\r\nPLAUSIBLE_VALUE_HIGH - find any MEASUREMENT records that have VALUE_AS_NUMBER with non-null value > plausible high value\r\n\r\nParameters used in this template:\r\ncdmDatabaseSchema = cdm_ibm_mdcd_v993.dbo\r\nconceptId =  3012336\r\nunitConceptId = 8840\r\nplausibleValueHigh =     500.0\r\n\r\n**********/\r\n\r\n\r\nSELECT num_violated_rows, CASE WHEN denominator.num_rows = 0 THEN 0 ELSE 1.0*num_violated_rows/denominator.num_rows END  AS pct_violated_rows,\r\n  denominator.num_rows as num_denominator_rows\r\nFROM\r\n(\r\n\tSELECT COUNT_BIG(*) AS num_violated_rows\r\n\tFROM\r\n\t(\r\n\t\tSELECT m.* \r\n\t\tFROM cdm_ibm_mdcd_v993.dbo.measurement m\r\n\t\t\r\n\t\tWHERE m.measurement_concept_id =  3012336\r\n\t\tAND m.unit_concept_id = 8840\r\n\t\tAND m.value_as_number IS NOT NULL\r\n\t\tAND m.value_as_number >     500.0\r\n\t) violated_rows\r\n) violated_row_count,\r\n( \r\n\tSELECT COUNT_BIG(*) AS num_rows\r\n\tFROM cdm_ibm_mdcd_v993.dbo.measurement m\r\n\t\r\n\tWHERE measurement_concept_id =  3012336\r\n\tAND unit_concept_id = 8840\r\n\tAND value_as_number IS NOT NULL\r\n) denominator\r\n;","CHECK_NAME":"plausibleValueHigh","CHECK_LEVEL":"CONCEPT","CHECK_DESCRIPTION":"For the combination of CONCEPT_ID  3012336 (Haptoglobin [Mass/volume] in Serum or Plasma) and UNIT_CONCEPT_ID 8840 (milligram per deciliter), the number and percent of records that have a value higher than     500.0.","CDM_TABLE_NAME":"MEASUREMENT","CDM_FIELD_NAME":"MEASUREMENT_CONCEPT_ID","CONCEPT_ID":" 3012336","UNIT_CONCEPT_ID":"8840","SQL_FILE":"concept_plausible_value_high.sql","CATEGORY":"Plausibility","SUBCATEGORY":"Atemporal","CONTEXT":"Verification","checkId":2320,"FAILED":0,"THRESHOLD_VALUE":5,"_row":"19.339"},{"NUM_VIOLATED_ROWS":0,"PCT_VIOLATED_ROWS":0,"NUM_DENOMINATOR_ROWS":0,"EXECUTION_TIME":"1.520957 secs","QUERY_TEXT":"\r\n/*********\r\nCONCEPT LEVEL check:\r\nPLAUSIBLE_VALUE_HIGH - find any MEASUREMENT records that have VALUE_AS_NUMBER with non-null value > plausible high value\r\n\r\nParameters used in this template:\r\ncdmDatabaseSchema = cdm_ibm_mdcd_v993.dbo\r\nconceptId =  3012494\r\nunitConceptId = 8554\r\nplausibleValueHigh =    1000.0\r\n\r\n**********/\r\n\r\n\r\nSELECT num_violated_rows, CASE WHEN denominator.num_rows = 0 THEN 0 ELSE 1.0*num_violated_rows/denominator.num_rows END  AS pct_violated_rows,\r\n  denominator.num_rows as num_denominator_rows\r\nFROM\r\n(\r\n\tSELECT COUNT_BIG(*) AS num_violated_rows\r\n\tFROM\r\n\t(\r\n\t\tSELECT m.* \r\n\t\tFROM cdm_ibm_mdcd_v993.dbo.measurement m\r\n\t\t\r\n\t\tWHERE m.measurement_concept_id =  3012494\r\n\t\tAND m.unit_concept_id = 8554\r\n\t\tAND m.value_as_number IS NOT NULL\r\n\t\tAND m.value_as_number >    1000.0\r\n\t) violated_rows\r\n) violated_row_count,\r\n( \r\n\tSELECT COUNT_BIG(*) AS num_rows\r\n\tFROM cdm_ibm_mdcd_v993.dbo.measurement m\r\n\t\r\n\tWHERE measurement_concept_id =  3012494\r\n\tAND unit_concept_id = 8554\r\n\tAND value_as_number IS NOT NULL\r\n) denominator\r\n;","CHECK_NAME":"plausibleValueHigh","CHECK_LEVEL":"CONCEPT","CHECK_DESCRIPTION":"For the combination of CONCEPT_ID  3012494 (Peanut IgE Ab [Units/volume] in Serum) and UNIT_CONCEPT_ID 8554 (percent), the number and percent of records that have a value higher than    1000.0.","CDM_TABLE_NAME":"MEASUREMENT","CDM_FIELD_NAME":"MEASUREMENT_CONCEPT_ID","CONCEPT_ID":" 3012494","UNIT_CONCEPT_ID":"8554","SQL_FILE":"concept_plausible_value_high.sql","CATEGORY":"Plausibility","SUBCATEGORY":"Atemporal","CONTEXT":"Verification","checkId":2321,"FAILED":0,"THRESHOLD_VALUE":5,"_row":"19.340"},{"NUM_VIOLATED_ROWS":0,"PCT_VIOLATED_ROWS":0,"NUM_DENOMINATOR_ROWS":0,"EXECUTION_TIME":"0.976972 secs","QUERY_TEXT":"\r\n/*********\r\nCONCEPT LEVEL check:\r\nPLAUSIBLE_VALUE_HIGH - find any MEASUREMENT records that have VALUE_AS_NUMBER with non-null value > plausible high value\r\n\r\nParameters used in this template:\r\ncdmDatabaseSchema = cdm_ibm_mdcd_v993.dbo\r\nconceptId =  3012516\r\nunitConceptId = 8713\r\nplausibleValueHigh =    1000.0\r\n\r\n**********/\r\n\r\n\r\nSELECT num_violated_rows, CASE WHEN denominator.num_rows = 0 THEN 0 ELSE 1.0*num_violated_rows/denominator.num_rows END  AS pct_violated_rows,\r\n  denominator.num_rows as num_denominator_rows\r\nFROM\r\n(\r\n\tSELECT COUNT_BIG(*) AS num_violated_rows\r\n\tFROM\r\n\t(\r\n\t\tSELECT m.* \r\n\t\tFROM cdm_ibm_mdcd_v993.dbo.measurement m\r\n\t\t\r\n\t\tWHERE m.measurement_concept_id =  3012516\r\n\t\tAND m.unit_concept_id = 8713\r\n\t\tAND m.value_as_number IS NOT NULL\r\n\t\tAND m.value_as_number >    1000.0\r\n\t) violated_rows\r\n) violated_row_count,\r\n( \r\n\tSELECT COUNT_BIG(*) AS num_rows\r\n\tFROM cdm_ibm_mdcd_v993.dbo.measurement m\r\n\t\r\n\tWHERE measurement_concept_id =  3012516\r\n\tAND unit_concept_id = 8713\r\n\tAND value_as_number IS NOT NULL\r\n) denominator\r\n;","CHECK_NAME":"plausibleValueHigh","CHECK_LEVEL":"CONCEPT","CHECK_DESCRIPTION":"For the combination of CONCEPT_ID  3012516 (Albumin [Mass/volume] in Urine) and UNIT_CONCEPT_ID 8713 (gram per deciliter), the number and percent of records that have a value higher than    1000.0.","CDM_TABLE_NAME":"MEASUREMENT","CDM_FIELD_NAME":"MEASUREMENT_CONCEPT_ID","CONCEPT_ID":" 3012516","UNIT_CONCEPT_ID":"8713","SQL_FILE":"concept_plausible_value_high.sql","CATEGORY":"Plausibility","SUBCATEGORY":"Atemporal","CONTEXT":"Verification","checkId":2322,"FAILED":0,"THRESHOLD_VALUE":5,"_row":"19.341"},{"NUM_VIOLATED_ROWS":0,"PCT_VIOLATED_ROWS":0,"NUM_DENOMINATOR_ROWS":0,"EXECUTION_TIME":"0.728989 secs","QUERY_TEXT":"\r\n/*********\r\nCONCEPT LEVEL check:\r\nPLAUSIBLE_VALUE_HIGH - find any MEASUREMENT records that have VALUE_AS_NUMBER with non-null value > plausible high value\r\n\r\nParameters used in this template:\r\ncdmDatabaseSchema = cdm_ibm_mdcd_v993.dbo\r\nconceptId =  3012516\r\nunitConceptId = 8751\r\nplausibleValueHigh =    1000.0\r\n\r\n**********/\r\n\r\n\r\nSELECT num_violated_rows, CASE WHEN denominator.num_rows = 0 THEN 0 ELSE 1.0*num_violated_rows/denominator.num_rows END  AS pct_violated_rows,\r\n  denominator.num_rows as num_denominator_rows\r\nFROM\r\n(\r\n\tSELECT COUNT_BIG(*) AS num_violated_rows\r\n\tFROM\r\n\t(\r\n\t\tSELECT m.* \r\n\t\tFROM cdm_ibm_mdcd_v993.dbo.measurement m\r\n\t\t\r\n\t\tWHERE m.measurement_concept_id =  3012516\r\n\t\tAND m.unit_concept_id = 8751\r\n\t\tAND m.value_as_number IS NOT NULL\r\n\t\tAND m.value_as_number >    1000.0\r\n\t) violated_rows\r\n) violated_row_count,\r\n( \r\n\tSELECT COUNT_BIG(*) AS num_rows\r\n\tFROM cdm_ibm_mdcd_v993.dbo.measurement m\r\n\t\r\n\tWHERE measurement_concept_id =  3012516\r\n\tAND unit_concept_id = 8751\r\n\tAND value_as_number IS NOT NULL\r\n) denominator\r\n;","CHECK_NAME":"plausibleValueHigh","CHECK_LEVEL":"CONCEPT","CHECK_DESCRIPTION":"For the combination of CONCEPT_ID  3012516 (Albumin [Mass/volume] in Urine) and UNIT_CONCEPT_ID 8751 (milligram per liter), the number and percent of records that have a value higher than    1000.0.","CDM_TABLE_NAME":"MEASUREMENT","CDM_FIELD_NAME":"MEASUREMENT_CONCEPT_ID","CONCEPT_ID":" 3012516","UNIT_CONCEPT_ID":"8751","SQL_FILE":"concept_plausible_value_high.sql","CATEGORY":"Plausibility","SUBCATEGORY":"Atemporal","CONTEXT":"Verification","checkId":2323,"FAILED":0,"THRESHOLD_VALUE":5,"_row":"19.342"},{"NUM_VIOLATED_ROWS":0,"PCT_VIOLATED_ROWS":0,"NUM_DENOMINATOR_ROWS":0,"EXECUTION_TIME":"1.503947 secs","QUERY_TEXT":"\r\n/*********\r\nCONCEPT LEVEL check:\r\nPLAUSIBLE_VALUE_HIGH - find any MEASUREMENT records that have VALUE_AS_NUMBER with non-null value > plausible high value\r\n\r\nParameters used in this template:\r\ncdmDatabaseSchema = cdm_ibm_mdcd_v993.dbo\r\nconceptId =  3012516\r\nunitConceptId = 8840\r\nplausibleValueHigh =    1000.0\r\n\r\n**********/\r\n\r\n\r\nSELECT num_violated_rows, CASE WHEN denominator.num_rows = 0 THEN 0 ELSE 1.0*num_violated_rows/denominator.num_rows END  AS pct_violated_rows,\r\n  denominator.num_rows as num_denominator_rows\r\nFROM\r\n(\r\n\tSELECT COUNT_BIG(*) AS num_violated_rows\r\n\tFROM\r\n\t(\r\n\t\tSELECT m.* \r\n\t\tFROM cdm_ibm_mdcd_v993.dbo.measurement m\r\n\t\t\r\n\t\tWHERE m.measurement_concept_id =  3012516\r\n\t\tAND m.unit_concept_id = 8840\r\n\t\tAND m.value_as_number IS NOT NULL\r\n\t\tAND m.value_as_number >    1000.0\r\n\t) violated_rows\r\n) violated_row_count,\r\n( \r\n\tSELECT COUNT_BIG(*) AS num_rows\r\n\tFROM cdm_ibm_mdcd_v993.dbo.measurement m\r\n\t\r\n\tWHERE measurement_concept_id =  3012516\r\n\tAND unit_concept_id = 8840\r\n\tAND value_as_number IS NOT NULL\r\n) denominator\r\n;","CHECK_NAME":"plausibleValueHigh","CHECK_LEVEL":"CONCEPT","CHECK_DESCRIPTION":"For the combination of CONCEPT_ID  3012516 (Albumin [Mass/volume] in Urine) and UNIT_CONCEPT_ID 8840 (milligram per deciliter), the number and percent of records that have a value higher than    1000.0.","CDM_TABLE_NAME":"MEASUREMENT","CDM_FIELD_NAME":"MEASUREMENT_CONCEPT_ID","CONCEPT_ID":" 3012516","UNIT_CONCEPT_ID":"8840","SQL_FILE":"concept_plausible_value_high.sql","CATEGORY":"Plausibility","SUBCATEGORY":"Atemporal","CONTEXT":"Verification","checkId":2324,"FAILED":0,"THRESHOLD_VALUE":5,"_row":"19.343"},{"NUM_VIOLATED_ROWS":0,"PCT_VIOLATED_ROWS":0,"NUM_DENOMINATOR_ROWS":0,"EXECUTION_TIME":"0.679971 secs","QUERY_TEXT":"\r\n/***
```
