## Supplementary material for "Increasing Trust in Real-World Evidence Through Evaluation of Observational Data Quality": results_cdm_mdcd (part 5 of 6)

```
******\r\nCONCEPT LEVEL check:\r\nPLAUSIBLE_VALUE_HIGH - find any MEASUREMENT records that have VALUE_AS_NUMBER with non-null value > plausible high value\r\n\r\nParameters used in this template:\r\ncdmDatabaseSchema = cdm_ibm_mdcd_v993.dbo\r\nconceptId =  3012516\r\nunitConceptId = 8859\r\nplausibleValueHigh =    1000.0\r\n\r\n**********/\r\n\r\n\r\nSELECT num_violated_rows, CASE WHEN denominator.num_rows = 0 THEN 0 ELSE 1.0*num_violated_rows/denominator.num_rows END  AS pct_violated_rows,\r\n  denominator.num_rows as num_denominator_rows\r\nFROM\r\n(\r\n\tSELECT COUNT_BIG(*) AS num_violated_rows\r\n\tFROM\r\n\t(\r\n\t\tSELECT m.* \r\n\t\tFROM cdm_ibm_mdcd_v993.dbo.measurement m\r\n\t\t\r\n\t\tWHERE m.measurement_concept_id =  3012516\r\n\t\tAND m.unit_concept_id = 8859\r\n\t\tAND m.value_as_number IS NOT NULL\r\n\t\tAND m.value_as_number >    1000.0\r\n\t) violated_rows\r\n) violated_row_count,\r\n( \r\n\tSELECT COUNT_BIG(*) AS num_rows\r\n\tFROM cdm_ibm_mdcd_v993.dbo.measurement m\r\n\t\r\n\tWHERE measurement_concept_id =  3012516\r\n\tAND unit_concept_id = 8859\r\n\tAND value_as_number IS NOT NULL\r\n) denominator\r\n;","CHECK_NAME":"plausibleValueHigh","CHECK_LEVEL":"CONCEPT","CHECK_DESCRIPTION":"For the combination of CONCEPT_ID  3012516 (Albumin [Mass/volume] in Urine) and UNIT_CONCEPT_ID 8859 (microgram per milliliter), the number and percent of records that have a value higher than    1000.0.","CDM_TABLE_NAME":"MEASUREMENT","CDM_FIELD_NAME":"MEASUREMENT_CONCEPT_ID","CONCEPT_ID":" 3012516","UNIT_CONCEPT_ID":"8859","SQL_FILE":"concept_plausible_value_high.sql","CATEGORY":"Plausibility","SUBCATEGORY":"Atemporal","CONTEXT":"Verification","checkId":2325,"FAILED":0,"THRESHOLD_VALUE":5,"_row":"19.344"},{"NUM_VIOLATED_ROWS":0,"PCT_VIOLATED_ROWS":0,"NUM_DENOMINATOR_ROWS":0,"EXECUTION_TIME":"1.842956 secs","QUERY_TEXT":"\r\n/*********\r\nCONCEPT LEVEL check:\r\nPLAUSIBLE_VALUE_HIGH - find any MEASUREMENT records that have VALUE_AS_NUMBER with non-null value > plausible high value\r\n\r\nParameters used in this template:\r\ncdmDatabaseSchema = cdm_ibm_mdcd_v993.dbo\r\nconceptId =  3012544\r\nunitConceptId = 8482\r\nplausibleValueHigh =       9.0\r\n\r\n**********/\r\n\r\n\r\nSELECT num_violated_rows, CASE WHEN denominator.num_rows = 0 THEN 0 ELSE 1.0*num_violated_rows/denominator.num_rows END  AS pct_violated_rows,\r\n  denominator.num_rows as num_denominator_rows\r\nFROM\r\n(\r\n\tSELECT COUNT_BIG(*) AS num_violated_rows\r\n\tFROM\r\n\t(\r\n\t\tSELECT m.* \r\n\t\tFROM cdm_ibm_mdcd_v993.dbo.measurement m\r\n\t\t\r\n\t\tWHERE m.measurement_concept_id =  3012544\r\n\t\tAND m.unit_concept_id = 8482\r\n\t\tAND m.value_as_number IS NOT NULL\r\n\t\tAND m.value_as_number >       9.0\r\n\t) violated_rows\r\n) violated_row_count,\r\n( \r\n\tSELECT COUNT_BIG(*) AS num_rows\r\n\tFROM cdm_ibm_mdcd_v993.dbo.measurement m\r\n\t\r\n\tWHERE measurement_concept_id =  3012544\r\n\tAND unit_concept_id = 8482\r\n\tAND value_as_number IS NOT NULL\r\n) denominator\r\n;","CHECK_NAME":"plausibleValueHigh","CHECK_LEVEL":"CONCEPT","CHECK_DESCRIPTION":"For the combination of CONCEPT_ID  3012544 (pH of Venous blood) and UNIT_CONCEPT_ID 8482 (pH), the number and percent of records that have a value higher than       9.0.","CDM_TABLE_NAME":"MEASUREMENT","CDM_FIELD_NAME":"MEASUREMENT_CONCEPT_ID","CONCEPT_ID":" 3012544","UNIT_CONCEPT_ID":"8482","SQL_FILE":"concept_plausible_value_high.sql","CATEGORY":"Plausibility","SUBCATEGORY":"Atemporal","CONTEXT":"Verification","checkId":2326,"FAILED":0,"THRESHOLD_VALUE":5,"_row":"19.345"},{"NUM_VIOLATED_ROWS":0,"PCT_VIOLATED_ROWS":0,"NUM_DENOMINATOR_ROWS":0,"EXECUTION_TIME":"0.915968 secs","QUERY_TEXT":"\r\n/*********\r\nCONCEPT LEVEL check:\r\nPLAUSIBLE_VALUE_HIGH - find any MEASUREMENT records that have VALUE_AS_NUMBER with non-null value > plausible high value\r\n\r\nParameters used in this template:\r\ncdmDatabaseSchema = cdm_ibm_mdcd_v993.dbo\r\nconceptId =  3012888\r\nunitConceptId = 8876\r\nplausibleValueHigh =     200.0\r\n\r\n**********/\r\n\r\n\r\nSELECT num_violated_rows, CASE WHEN denominator.num_rows = 0 THEN 0 ELSE 1.0*num_violated_rows/denominator.num_rows END  AS pct_violated_rows,\r\n  denominator.num_rows as num_denominator_rows\r\nFROM\r\n(\r\n\tSELECT COUNT_BIG(*) AS num_violated_rows\r\n\tFROM\r\n\t(\r\n\t\tSELECT m.* \r\n\t\tFROM cdm_ibm_mdcd_v993.dbo.measurement m\r\n\t\t\r\n\t\tWHERE m.measurement_concept_id =  3012888\r\n\t\tAND m.unit_concept_id = 8876\r\n\t\tAND m.value_as_number IS NOT NULL\r\n\t\tAND m.value_as_number >     200.0\r\n\t) violated_rows\r\n) violated_row_count,\r\n( \r\n\tSELECT COUNT_BIG(*) AS num_rows\r\n\tFROM cdm_ibm_mdcd_v993.dbo.measurement m\r\n\t\r\n\tWHERE measurement_concept_id =  3012888\r\n\tAND unit_concept_id = 8876\r\n\tAND value_as_number IS NOT NULL\r\n) denominator\r\n;","CHECK_NAME":"plausibleValueHigh","CHECK_LEVEL":"CONCEPT","CHECK_DESCRIPTION":"For the combination of CONCEPT_ID  3012888 (Diastolic blood pressure) and UNIT_CONCEPT_ID 8876 (millimeter mercury column), the number and percent of records that have a value higher than     200.0.","CDM_TABLE_NAME":"MEASUREMENT","CDM_FIELD_NAME":"MEASUREMENT_CONCEPT_ID","CONCEPT_ID":" 3012888","UNIT_CONCEPT_ID":"8876","SQL_FILE":"concept_plausible_value_high.sql","CATEGORY":"Plausibility","SUBCATEGORY":"Atemporal","CONTEXT":"Verification","checkId":2327,"FAILED":0,"THRESHOLD_VALUE":5,"_row":"19.346"},{"NUM_VIOLATED_ROWS":0,"PCT_VIOLATED_ROWS":0,"NUM_DENOMINATOR_ROWS":0,"EXECUTION_TIME":"0.872973 secs","QUERY_TEXT":"\r\n/*********\r\nCONCEPT LEVEL check:\r\nPLAUSIBLE_VALUE_HIGH - find any MEASUREMENT records that have VALUE_AS_NUMBER with non-null value > plausible high value\r\n\r\nParameters used in this template:\r\ncdmDatabaseSchema = cdm_ibm_mdcd_v993.dbo\r\nconceptId =  3013115\r\nunitConceptId = 8554\r\nplausibleValueHigh =       5.0\r\n\r\n**********/\r\n\r\n\r\nSELECT num_violated_rows, CASE WHEN denominator.num_rows = 0 THEN 0 ELSE 1.0*num_violated_rows/denominator.num_rows END  AS pct_violated_rows,\r\n  denominator.num_rows as num_denominator_rows\r\nFROM\r\n(\r\n\tSELECT COUNT_BIG(*) AS num_violated_rows\r\n\tFROM\r\n\t(\r\n\t\tSELECT m.* \r\n\t\tFROM cdm_ibm_mdcd_v993.dbo.measurement m\r\n\t\t\r\n\t\tWHERE m.measurement_concept_id =  3013115\r\n\t\tAND m.unit_concept_id = 8554\r\n\t\tAND m.value_as_number IS NOT NULL\r\n\t\tAND m.value_as_number >       5.0\r\n\t) violated_rows\r\n) violated_row_count,\r\n( \r\n\tSELECT COUNT_BIG(*) AS num_rows\r\n\tFROM cdm_ibm_mdcd_v993.dbo.measurement m\r\n\t\r\n\tWHERE measurement_concept_id =  3013115\r\n\tAND unit_concept_id = 8554\r\n\tAND value_as_number IS NOT NULL\r\n) denominator\r\n;","CHECK_NAME":"plausibleValueHigh","CHECK_LEVEL":"CONCEPT","CHECK_DESCRIPTION":"For the combination of CONCEPT_ID  3013115 (Eosinophils [#/volume] in Blood) and UNIT_CONCEPT_ID 8554 (percent), the number and percent of records that have a value higher than       5.0.","CDM_TABLE_NAME":"MEASUREMENT","CDM_FIELD_NAME":"MEASUREMENT_CONCEPT_ID","CONCEPT_ID":" 3013115","UNIT_CONCEPT_ID":"8554","SQL_FILE":"concept_plausible_value_high.sql","CATEGORY":"Plausibility","SUBCATEGORY":"Atemporal","CONTEXT":"Verification","checkId":2328,"FAILED":0,"THRESHOLD_VALUE":5,"_row":"19.347"},{"NUM_VIOLATED_ROWS":0,"PCT_VIOLATED_ROWS":0,"NUM_DENOMINATOR_ROWS":0,"EXECUTION_TIME":"0.673975 secs","QUERY_TEXT":"\r\n/*********\r\nCONCEPT LEVEL check:\r\nPLAUSIBLE_VALUE_HIGH - find any MEASUREMENT records that have VALUE_AS_NUMBER with non-null value > plausible high value\r\n\r\nParameters used in this template:\r\ncdmDatabaseSchema = cdm_ibm_mdcd_v993.dbo\r\nconceptId =  3013115\r\nunitConceptId = 8785\r\nplausibleValueHigh =     300.0\r\n\r\n**********/\r\n\r\n\r\nSELECT num_violated_rows, CASE WHEN denominator.num_rows = 0 THEN 0 ELSE 1.0*num_violated_rows/denominator.num_rows END  AS pct_violated_rows,\r\n  denominator.num_rows as num_denominator_rows\r\nFROM\r\n(\r\n\tSELECT COUNT_BIG(*) AS num_violated_rows\r\n\tFROM\r\n\t(\r\n\t\tSELECT m.* \r\n\t\tFROM cdm_ibm_mdcd_v993.dbo.measurement m\r\n\t\t\r\n\t\tWHERE m.measurement_concept_id =  3013115\r\n\t\tAND m.unit_concept_id = 8785\r\n\t\tAND m.value_as_number IS NOT NULL\r\n\t\tAND m.value_as_number >     300.0\r\n\t) violated_rows\r\n) violated_row_count,\r\n( \r\n\tSELECT COUNT_BIG(*) AS num_rows\r\n\tFROM cdm_ibm_mdcd_v993.dbo.measurement m\r\n\t\r\n\tWHERE measurement_concept_id =  3013115\r\n\tAND unit_concept_id = 8785\r\n\tAND value_as_number IS NOT NULL\r\n) denominator\r\n;","CHECK_NAME":"plausibleValueHigh","CHECK_LEVEL":"CONCEPT","CHECK_DESCRIPTION":"For the combination of CONCEPT_ID  3013115 (Eosinophils [#/volume] in Blood) and UNIT_CONCEPT_ID 8785 (per cubic millimeter), the number and percent of records that have a value higher than     300.0.","CDM_TABLE_NAME":"MEASUREMENT","CDM_FIELD_NAME":"MEASUREMENT_CONCEPT_ID","CONCEPT_ID":" 3013115","UNIT_CONCEPT_ID":"8785","SQL_FILE":"concept_plausible_value_high.sql","CATEGORY":"Plausibility","SUBCATEGORY":"Atemporal","CONTEXT":"Verification","checkId":2329,"FAILED":0,"THRESHOLD_VALUE":5,"_row":"19.348"},{"NUM_VIOLATED_ROWS":0,"PCT_VIOLATED_ROWS":0,"NUM_DENOMINATOR_ROWS":0,"EXECUTION_TIME":"5.163863 secs","QUERY_TEXT":"\r\n/*********\r\nCONCEPT LEVEL check:\r\nPLAUSIBLE_VALUE_HIGH - find any MEASUREMENT records that have VALUE_AS_NUMBER with non-null value > plausible high value\r\n\r\nParameters used in this template:\r\ncdmDatabaseSchema = cdm_ibm_mdcd_v993.dbo\r\nconceptId =  3013115\r\nunitConceptId = 8848\r\nplausibleValueHigh =       1.0\r\n\r\n**********/\r\n\r\n\r\nSELECT num_violated_rows, CASE WHEN denominator.num_rows = 0 THEN 0 ELSE 1.0*num_violated_rows/denominator.num_rows END  AS pct_violated_rows,\r\n  denominator.num_rows as num_denominator_rows\r\nFROM\r\n(\r\n\tSELECT COUNT_BIG(*) AS num_violated_rows\r\n\tFROM\r\n\t(\r\n\t\tSELECT m.* \r\n\t\tFROM cdm_ibm_mdcd_v993.dbo.measurement m\r\n\t\t\r\n\t\tWHERE m.measurement_concept_id =  3013115\r\n\t\tAND m.unit_concept_id = 8848\r\n\t\tAND m.value_as_number IS NOT NULL\r\n\t\tAND m.value_as_number >       1.0\r\n\t) violated_rows\r\n) violated_row_count,\r\n( \r\n\tSELECT COUNT_BIG(*) AS num_rows\r\n\tFROM cdm_ibm_mdcd_v993.dbo.measurement m\r\n\t\r\n\tWHERE measurement_concept_id =  3013115\r\n\tAND unit_concept_id = 8848\r\n\tAND value_as_number IS NOT NULL\r\n) denominator\r\n;","CHECK_NAME":"plausibleValueHigh","CHECK_LEVEL":"CONCEPT","CHECK_DESCRIPTION":"For the combination of CONCEPT_ID  3013115 (Eosinophils [#/volume] in Blood) and UNIT_CONCEPT_ID 8848 (thousand per microliter), the number and percent of records that have a value higher than       1.0.","CDM_TABLE_NAME":"MEASUREMENT","CDM_FIELD_NAME":"MEASUREMENT_CONCEPT_ID","CONCEPT_ID":" 3013115","UNIT_CONCEPT_ID":"8848","SQL_FILE":"concept_plausible_value_high.sql","CATEGORY":"Plausibility","SUBCATEGORY":"Atemporal","CONTEXT":"Verification","checkId":2330,"FAILED":0,"THRESHOLD_VALUE":5,"_row":"19.349"},{"NUM_VIOLATED_ROWS":0,"PCT_VIOLATED_ROWS":0,"NUM_DENOMINATOR_ROWS":0,"EXECUTION_TIME":"0.731974 secs","QUERY_TEXT":"\r\n/*********\r\nCONCEPT LEVEL check:\r\nPLAUSIBLE_VALUE_HIGH - find any MEASUREMENT records that have VALUE_AS_NUMBER with non-null value > plausible high value\r\n\r\nParameters used in this template:\r\ncdmDatabaseSchema = cdm_ibm_mdcd_v993.dbo\r\nconceptId =  3013115\r\nunitConceptId = 8961\r\nplausibleValueHigh =       1.0\r\n\r\n**********/\r\n\r\n\r\nSELECT num_violated_rows, CASE WHEN denominator.num_rows = 0 THEN 0 ELSE 1.0*num_violated_rows/denominator.num_rows END  AS pct_violated_rows,\r\n  denominator.num_rows as num_denominator_rows\r\nFROM\r\n(\r\n\tSELECT COUNT_BIG(*) AS num_violated_rows\r\n\tFROM\r\n\t(\r\n\t\tSELECT m.* \r\n\t\tFROM cdm_ibm_mdcd_v993.dbo.measurement m\r\n\t\t\r\n\t\tWHERE m.measurement_concept_id =  3013115\r\n\t\tAND m.unit_concept_id = 8961\r\n\t\tAND m.value_as_number IS NOT NULL\r\n\t\tAND m.value_as_number >       1.0\r\n\t) violated_rows\r\n) violated_row_count,\r\n( \r\n\tSELECT COUNT_BIG(*) AS num_rows\r\n\tFROM cdm_ibm_mdcd_v993.dbo.measurement m\r\n\t\r\n\tWHERE measurement_concept_id =  3013115\r\n\tAND unit_concept_id = 8961\r\n\tAND value_as_number IS NOT NULL\r\n) denominator\r\n;","CHECK_NAME":"plausibleValueHigh","CHECK_LEVEL":"CONCEPT","CHECK_DESCRIPTION":"For the combination of CONCEPT_ID  3013115 (Eosinophils [#/volume] in Blood) and UNIT_CONCEPT_ID 8961 (thousand per cubic millimeter), the number and percent of records that have a value higher than       1.0.","CDM_TABLE_NAME":"MEASUREMENT","CDM_FIELD_NAME":"MEASUREMENT_CONCEPT_ID","CONCEPT_ID":" 3013115","UNIT_CONCEPT_ID":"8961","SQL_FILE":"concept_plausible_value_high.sql","CATEGORY":"Plausibility","SUBCATEGORY":"Atemporal","CONTEXT":"Verification","checkId":2331,"FAILED":0,"THRESHOLD_VALUE":5,"_row":"19.350"},{"NUM_VIOLATED_ROWS":0,"PCT_VIOLATED_ROWS":0,"NUM_DENOMINATOR_ROWS":0,"EXECUTION_TIME":"0.716983 secs","QUERY_TEXT":"\r\n/*********\r\nCONCEPT LEVEL check:\r\nPLAUSIBLE_VALUE_HIGH - find any MEASUREMENT records that have VALUE_AS_NUMBER with non-null value > plausible high value\r\n\r\nParameters used in this template:\r\ncdmDatabaseSchema = cdm_ibm_mdcd_v993.dbo\r\nconceptId =  3013115\r\nunitConceptId = 9435\r\nplausibleValueHigh =       1.0\r\n\r\n**********/\r\n\r\n\r\nSELECT num_violated_rows, CASE WHEN denominator.num_rows = 0 THEN 0 ELSE 1.0*num_violated_rows/denominator.num_rows END  AS pct_violated_rows,\r\n  denominator.num_rows as num_denominator_rows\r\nFROM\r\n(\r\n\tSELECT COUNT_BIG(*) AS num_violated_rows\r\n\tFROM\r\n\t(\r\n\t\tSELECT m.* \r\n\t\tFROM cdm_ibm_mdcd_v993.dbo.measurement m\r\n\t\t\r\n\t\tWHERE m.measurement_concept_id =  3013115\r\n\t\tAND m.unit_concept_id = 9435\r\n\t\tAND m.value_as_number IS NOT NULL\r\n\t\tAND m.value_as_number >       1.0\r\n\t) violated_rows\r\n) violated_row_count,\r\n( \r\n\tSELECT COUNT_BIG(*) AS num_rows\r\n\tFROM cdm_ibm_mdcd_v993.dbo.measurement m\r\n\t\r\n\tWHERE measurement_concept_id =  3013115\r\n\tAND unit_concept_id = 9435\r\n\tAND value_as_number IS NOT NULL\r\n) denominator\r\n;","CHECK_NAME":"plausibleValueHigh","CHECK_LEVEL":"CONCEPT","CHECK_DESCRIPTION":"For the combination of CONCEPT_ID  3013115 (Eosinophils [#/volume] in Blood) and UNIT_CONCEPT_ID 9435 (thousand per liter), the number and percent of records that have a value higher than       1.0.","CDM_TABLE_NAME":"MEASUREMENT","CDM_FIELD_NAME":"MEASUREMENT_CONCEPT_ID","CONCEPT_ID":" 3013115","UNIT_CONCEPT_ID":"9435","SQL_FILE":"concept_plausible_value_high.sql","CATEGORY":"Plausibility","SUBCATEGORY":"Atemporal","CONTEXT":"Verification","checkId":2332,"FAILED":0,"THRESHOLD_VALUE":5,"_row":"19.351"},{"NUM_VIOLATED_ROWS":0,"PCT_VIOLATED_ROWS":0,"NUM_DENOMINATOR_ROWS":0,"EXECUTION_TIME":"0.989971 secs","QUERY_TEXT":"\r\n/*********\r\nCONCEPT LEVEL check:\r\nPLAUSIBLE_VALUE_HIGH - find any MEASUREMENT records that have VALUE_AS_NUMBER with non-null value > plausible high value\r\n\r\nParameters used in this template:\r\ncdmDatabaseSchema = cdm_ibm_mdcd_v993.dbo\r\nconceptId =  3013201\r\nunitConceptId = 8636\r\nplausibleValueHigh =      60.0\r\n\r\n**********/\r\n\r\n\r\nSELECT num_violated_rows, CASE WHEN denominator.num_rows = 0 THEN 0 ELSE 1.0*num_violated_rows/denominator.num_rows END  AS pct_violated_rows,\r\n  denominator.num_rows as num_denominator_rows\r\nFROM\r\n(\r\n\tSELECT COUNT_BIG(*) AS num_violated_rows\r\n\tFROM\r\n\t(\r\n\t\tSELECT m.* \r\n\t\tFROM cdm_ibm_mdcd_v993.dbo.measurement m\r\n\t\t\r\n\t\tWHERE m.measurement_concept_id =  3013201\r\n\t\tAND m.unit_concept_id = 8636\r\n\t\tAND m.value_as_number IS NOT NULL\r\n\t\tAND m.value_as_number >      60.0\r\n\t) violated_rows\r\n) violated_row_count,\r\n( \r\n\tSELECT COUNT_BIG(*) AS num_rows\r\n\tFROM cdm_ibm_mdcd_v993.dbo.measurement m\r\n\t\r\n\tWHERE measurement_concept_id =  3013201\r\n\tAND unit_concept_id = 8636\r\n\tAND value_as_number IS NOT NULL\r\n) denominator\r\n;","CHECK_NAME":"plausibleValueHigh","CHECK_LEVEL":"CONCEPT","CHECK_DESCRIPTION":"For the combination of CONCEPT_ID  3013201 (Beta-2-Microglobulin [Mass/volume] in Serum or Plasma) and UNIT_CONCEPT_ID 8636 (gram per liter), the number and percent of records that have a value higher than      60.0.","CDM_TABLE_NAME":"MEASUREMENT","CDM_FIELD_NAME":"MEASUREMENT_CONCEPT_ID","CONCEPT_ID":" 3013201","UNIT_CONCEPT_ID":"8636","SQL_FILE":"concept_plausible_value_high.sql","CATEGORY":"Plausibility","SUBCATEGORY":"Atemporal","CONTEXT":"Verification","checkId":2333,"FAILED":0,"THRESHOLD_VALUE":5,"_row":"19.352"},{"NUM_VIOLATED_ROWS":0,"PCT_VIOLATED_ROWS":0,"NUM_DENOMINATOR_ROWS":0,"EXECUTION_TIME":"5.255827 secs","QUERY_TEXT":"\r\n/*********\r\nCONCEPT LEVEL check:\r\nPLAUSIBLE_VALUE_HIGH - find any MEASUREMENT records that have VALUE_AS_NUMBER with non-null value > plausible high value\r\n\r\nParameters used in this template:\r\ncdmDatabaseSchema = cdm_ibm_mdcd_v993.dbo\r\nconceptId =  3013201\r\nunitConceptId = 8713\r\nplausibleValueHigh =       6.0\r\n\r\n**********/\r\n\r\n\r\nSELECT num_violated_rows, CASE WHEN denominator.num_rows = 0 THEN 0 ELSE 1.0*num_violated_rows/denominator.num_rows END  AS pct_violated_rows,\r\n  denominator.num_rows as num_denominator_rows\r\nFROM\r\n(\r\n\tSELECT COUNT_BIG(*) AS num_violated_rows\r\n\tFROM\r\n\t(\r\n\t\tSELECT m.* \r\n\t\tFROM cdm_ibm_mdcd_v993.dbo.measurement m\r\n\t\t\r\n\t\tWHERE m.measurement_concept_id =  3013201\r\n\t\tAND m.unit_concept_id = 8713\r\n\t\tAND m.value_as_number IS NOT NULL\r\n\t\tAND m.value_as_number >       6.0\r\n\t) violated_rows\r\n) violated_row_count,\r\n( \r\n\tSELECT COUNT_BIG(*) AS num_rows\r\n\tFROM cdm_ibm_mdcd_v993.dbo.measurement m\r\n\t\r\n\tWHERE measurement_concept_id =  3013201\r\n\tAND unit_concept_id = 8713\r\n\tAND value_as_number IS NOT NULL\r\n) denominator\r\n;","CHECK_NAME":"plausibleValueHigh","CHECK_LEVEL":"CONCEPT","CHECK_DESCRIPTION":"For the combination of CONCEPT_ID  3013201 (Beta-2-Microglobulin [Mass/volume] in Serum or Plasma) and UNIT_CONCEPT_ID 8713 (gram per deciliter), the number and percent of records that have a value higher than       6.0.","CDM_TABLE_NAME":"MEASUREMENT","CDM_FIELD_NAME":"MEASUREMENT_CONCEPT_ID","CONCEPT_ID":" 3013201","UNIT_CONCEPT_ID":"8713","SQL_FILE":"concept_plausible_value_high.sql","CATEGORY":"Plausibility","SUBCATEGORY":"Atemporal","CONTEXT":"Verification","checkId":2334,"FAILED":0,"THRESHOLD_VALUE":5,"_row":"19.353"},{"NUM_VIOLATED_ROWS":0,"PCT_VIOLATED_ROWS":0,"NUM_DENOMINATOR_ROWS":0,"EXECUTION_TIME":"0.715974 secs","QUERY_TEXT":"\r\n/*********\r\nCONCEPT LEVEL check:\r\nPLAUSIBLE_VALUE_HIGH - find any MEASUREMENT records that have VALUE_AS_NUMBER with non-null value > plausible high value\r\n\r\nParameters used in this template:\r\ncdmDatabaseSchema = cdm_ibm_mdcd_v993.dbo\r\nconceptId =  3013201\r\nunitConceptId = 8748\r\nplausibleValueHigh =    6000.0\r\n\r\n**********/\r\n\r\n\r\nSELECT num_violated_rows, CASE WHEN denominator.num_rows = 0 THEN 0 ELSE 1.0*num_violated_rows/denominator.num_rows END  AS pct_violated_rows,\r\n  denominator.num_rows as num_denominator_rows\r\nFROM\r\n(\r\n\tSELECT COUNT_BIG(*) AS num_violated_rows\r\n\tFROM\r\n\t(\r\n\t\tSELECT m.* \r\n\t\tFROM cdm_ibm_mdcd_v993.dbo.measurement m\r\n\t\t\r\n\t\tWHERE m.measurement_concept_id =  3013201\r\n\t\tAND m.unit_concept_id = 8748\r\n\t\tAND m.value_as_number IS NOT NULL\r\n\t\tAND m.value_as_number >    6000.0\r\n\t) violated_rows\r\n) violated_row_count,\r\n( \r\n\tSELECT COUNT_BIG(*) AS num_rows\r\n\tFROM cdm_ibm_mdcd_v993.dbo.measurement m\r\n\t\r\n\tWHERE measurement_concept_id =  3013201\r\n\tAND unit_concept_id = 8748\r\n\tAND value_as_number IS NOT NULL\r\n) denominator\r\n;","CHECK_NAME":"plausibleValueHigh","CHECK_LEVEL":"CONCEPT","CHECK_DESCRIPTION":"For the combination of CONCEPT_ID  3013201 (Beta-2-Microglobulin [Mass/volume] in Serum or Plasma) and UNIT_CONCEPT_ID 8748 (microgram per liter), the number and percent of records that have a value higher than    6000.0.","CDM_TABLE_NAME":"MEASUREMENT","CDM_FIELD_NAME":"MEASUREMENT_CONCEPT_ID","CONCEPT_ID":" 3013201","UNIT_CONCEPT_ID":"8748","SQL_FILE":"concept_plausible_value_high.sql","CATEGORY":"Plausibility","SUBCATEGORY":"Atemporal","CONTEXT":"Verification","checkId":2335,"FAILED":0,"THRESHOLD_VALUE":5,"_row":"19.354"},{"NUM_VIOLATED_ROWS":0,"PCT_VIOLATED_ROWS":0,"NUM_DENOMINATOR_ROWS":0,"EXECUTION_TIME":"1.900959 secs","QUERY_TEXT":"\r\n/*********\r\nCONCEPT LEVEL check:\r\nPLAUSIBLE_VALUE_HIGH - find any MEASUREMENT records that have VALUE_AS_NUMBER with non-null value > plausible high value\r\n\r\nParameters used in this template:\r\ncdmDatabaseSchema = cdm_ibm_mdcd_v993.dbo\r\nconceptId =  3013201\r\nunitConceptId = 8751\r\nplausibleValueHigh =       6.0\r\n\r\n**********/\r\n\r\n\r\nSELECT num_violated_rows, CASE WHEN denominator.num_rows = 0 THEN 0 ELSE 1.0*num_violated_rows/denominator.num_rows END  AS pct_violated_rows,\r\n  denominator.num_rows as num_denominator_rows\r\nFROM\r\n(\r\n\tSELECT COUNT_BIG(*) AS num_violated_rows\r\n\tFROM\r\n\t(\r\n\t\tSELECT m.* \r\n\t\tFROM cdm_ibm_mdcd_v993.dbo.measurement m\r\n\t\t\r\n\t\tWHERE m.measurement_concept_id =  3013201\r\n\t\tAND m.unit_concept_id = 8751\r\n\t\tAND m.value_as_number IS NOT NULL\r\n\t\tAND m.value_as_number >       6.0\r\n\t) violated_rows\r\n) violated_row_count,\r\n( \r\n\tSELECT COUNT_BIG(*) AS num_rows\r\n\tFROM cdm_ibm_mdcd_v993.dbo.measurement m\r\n\t\r\n\tWHERE measurement_concept_id =  3013201\r\n\tAND unit_concept_id = 8751\r\n\tAND value_as_number IS NOT NULL\r\n) denominator\r\n;","CHECK_NAME":"plausibleValueHigh","CHECK_LEVEL":"CONCEPT","CHECK_DESCRIPTION":"For the combination of CONCEPT_ID  3013201 (Beta-2-Microglobulin [Mass/volume] in Serum or Plasma) and UNIT_CONCEPT_ID 8751 (milligram per liter), the number and percent of records that have a value higher than       6.0.","CDM_TABLE_NAME":"MEASUREMENT","CDM_FIELD_NAME":"MEASUREMENT_CONCEPT_ID","CONCEPT_ID":" 3013201","UNIT_CONCEPT_ID":"8751","SQL_FILE":"concept_plausible_value_high.sql","CATEGORY":"Plausibility","SUBCATEGORY":"Atemporal","CONTEXT":"Verification","checkId":2336,"FAILED":0,"THRESHOLD_VALUE":5,"_row":"19.355"},{"NUM_VIOLATED_ROWS":0,"PCT_VIOLATED_ROWS":0,"NUM_DENOMINATOR_ROWS":0,"EXECUTION_TIME":"5.640857 secs","QUERY_TEXT":"\r\n/*********\r\nCONCEPT LEVEL check:\r\nPLAUSIBLE_VALUE_HIGH - find any MEASUREMENT records that have VALUE_AS_NUMBER with non-null value > plausible high value\r\n\r\nParameters used in this template:\r\ncdmDatabaseSchema = cdm_ibm_mdcd_v993.dbo\r\nconceptId =  3013201\r\nunitConceptId = 8840\r\nplausibleValueHigh =      60.0\r\n\r\n**********/\r\n\r\n\r\nSELECT num_violated_rows, CASE WHEN denominator.num_rows = 0 THEN 0 ELSE 1.0*num_violated_rows/denominator.num_rows END  AS pct_violated_rows,\r\n  denominator.num_rows as num_denominator_rows\r\nFROM\r\n(\r\n\tSELECT COUNT_BIG(*) AS num_violated_rows\r\n\tFROM\r\n\t(\r\n\t\tSELECT m.* \r\n\t\tFROM cdm_ibm_mdcd_v993.dbo.measurement m\r\n\t\t\r\n\t\tWHERE m.measurement_concept_id =  3013201\r\n\t\tAND m.unit_concept_id = 8840\r\n\t\tAND m.value_as_number IS NOT NULL\r\n\t\tAND m.value_as_number >      60.0\r\n\t) violated_rows\r\n) violated_row_count,\r\n( \r\n\tSELECT COUNT_BIG(*) AS num_rows\r\n\tFROM cdm_ibm_mdcd_v993.dbo.measurement m\r\n\t\r\n\tWHERE measurement_concept_id =  3013201\r\n\tAND unit_concept_id = 8840\r\n\tAND value_as_number IS NOT NULL\r\n) denominator\r\n;","CHECK_NAME":"plausibleValueHigh","CHECK_LEVEL":"CONCEPT","CHECK_DESCRIPTION":"For the combination of CONCEPT_ID  3013201 (Beta-2-Microglobulin [Mass/volume] in Serum or Plasma) and UNIT_CONCEPT_ID 8840 (milligram per deciliter), the number and percent of records that have a value higher than      60.0.","CDM_TABLE_NAME":"MEASUREMENT","CDM_FIELD_NAME":"MEASUREMENT_CONCEPT_ID","CONCEPT_ID":" 3013201","UNIT_CONCEPT_ID":"8840","SQL_FILE":"concept_plausible_value_high.sql","CATEGORY":"Plausibility","SUBCATEGORY":"Atemporal","CONTEXT":"Verification","checkId":2337,"FAILED":0,"THRESHOLD_VALUE":5,"_row":"19.356"},{"NUM_VIOLATED_ROWS":0,"PCT_VIOLATED_ROWS":0,"NUM_DENOMINATOR_ROWS":0,"EXECUTION_TIME":"0.509978 secs","QUERY_TEXT":"\r\n/*********\r\nCONCEPT LEVEL check:\r\nPLAUSIBLE_VALUE_HIGH - find any MEASUREMENT records that have VALUE_AS_NUMBER with non-null value > plausible high value\r\n\r\nParameters used in this template:\r\ncdmDatabaseSchema = cdm_ibm_mdcd_v993.dbo\r\nconceptId =  3013201\r\nunitConceptId = 8842\r\nplausibleValueHigh =    6000.0\r\n\r\n**********/\r\n\r\n\r\nSELECT num_violated_rows, CASE WHEN denominator.num_rows = 0 THEN 0 ELSE 1.0*num_violated_rows/denominator.num_rows END  AS pct_violated_rows,\r\n  denominator.num_rows as num_denominator_rows\r\nFROM\r\n(\r\n\tSELECT COUNT_BIG(*) AS num_violated_rows\r\n\tFROM\r\n\t(\r\n\t\tSELECT m.* \r\n\t\tFROM cdm_ibm_mdcd_v993.dbo.measurement m\r\n\t\t\r\n\t\tWHERE m.measurement_concept_id =  3013201\r\n\t\tAND m.unit_concept_id = 8842\r\n\t\tAND m.value_as_number IS NOT NULL\r\n\t\tAND m.value_as_number >    6000.0\r\n\t) violated_rows\r\n) violated_row_count,\r\n( \r\n\tSELECT COUNT_BIG(*) AS num_rows\r\n\tFROM cdm_ibm_mdcd_v993.dbo.measurement m\r\n\t\r\n\tWHERE measurement_concept_id =  3013201\r\n\tAND unit_concept_id = 8842\r\n\tAND value_as_number IS NOT NULL\r\n) denominator\r\n;","CHECK_NAME":"plausibleValueHigh","CHECK_LEVEL":"CONCEPT","CHECK_DESCRIPTION":"For the combination of CONCEPT_ID  3013201 (Beta-2-Microglobulin [Mass/volume] in Serum or Plasma) and UNIT_CONCEPT_ID 8842 (nanogram per milliliter), the number and percent of records that have a value higher than    6000.0.","CDM_TABLE_NAME":"MEASUREMENT","CDM_FIELD_NAME":"MEASUREMENT_CONCEPT_ID","CONCEPT_ID":" 3013201","UNIT_CONCEPT_ID":"8842","SQL_FILE":"concept_plausible_value_high.sql","CATEGORY":"Plausibility","SUBCATEGORY":"Atemporal","CONTEXT":"Verification","checkId":2338,"FAILED":0,"THRESHOLD_VALUE":5,"_row":"19.357"},{"NUM_VIOLATED_ROWS":0,"PCT_VIOLATED_ROWS":0,"NUM_DENOMINATOR_ROWS":0,"EXECUTION_TIME":"0.630988 secs","QUERY_TEXT":"\r\n/*********\r\nCONCEPT LEVEL check:\r\nPLAUSIBLE_VALUE_HIGH - find any MEASUREMENT records that have VALUE_AS_NUMBER with non-null value > plausible high value\r\n\r\nParameters used in this template:\r\ncdmDatabaseSchema = cdm_ibm_mdcd_v993.dbo\r\nconceptId =  3013201\r\nunitConceptId = 8859\r\nplausibleValueHigh =       6.0\r\n\r\n**********/\r\n\r\n\r\nSELECT num_violated_rows, CASE WHEN denominator.num_rows = 0 THEN 0 ELSE 1.0*num_violated_rows/denominator.num_rows END  AS pct_violated_rows,\r\n  denominator.num_rows as num_denominator_rows\r\nFROM\r\n(\r\n\tSELECT COUNT_BIG(*) AS num_violated_rows\r\n\tFROM\r\n\t(\r\n\t\tSELECT m.* \r\n\t\tFROM cdm_ibm_mdcd_v993.dbo.measurement m\r\n\t\t\r\n\t\tWHERE m.measurement_concept_id =  3013201\r\n\t\tAND m.unit_concept_id = 8859\r\n\t\tAND m.value_as_number IS NOT NULL\r\n\t\tAND m.value_as_number >       6.0\r\n\t) violated_rows\r\n) violated_row_count,\r\n( \r\n\tSELECT COUNT_BIG(*) AS num_rows\r\n\tFROM cdm_ibm_mdcd_v993.dbo.measurement m\r\n\t\r\n\tWHERE measurement_concept_id =  3013201\r\n\tAND unit_concept_id = 8859\r\n\tAND value_as_number IS NOT NULL\r\n) denominator\r\n;","CHECK_NAME":"plausibleValueHigh","CHECK_LEVEL":"CONCEPT","CHECK_DESCRIPTION":"For the combination of CONCEPT_ID  3013201 (Beta-2-Microglobulin [Mass/volume] in Serum or Plasma) and UNIT_CONCEPT_ID 8859 (microgram per milliliter), the number and percent of records that have a value higher than       6.0.","CDM_TABLE_NAME":"MEASUREMENT","CDM_FIELD_NAME":"MEASUREMENT_CONCEPT_ID","CONCEPT_ID":" 3013201","UNIT_CONCEPT_ID":"8859","SQL_FILE":"concept_plausible_value_high.sql","CATEGORY":"Plausibility","SUBCATEGORY":"Atemporal","CONTEXT":"Verification","checkId":2339,"FAILED":0,"THRESHOLD_VALUE":5,"_row":"19.358"},{"NUM_VIOLATED_ROWS":0,"PCT_VIOLATED_ROWS":0,"NUM_DENOMINATOR_ROWS":0,"EXECUTION_TIME":"0.752973 secs","QUERY_TEXT":"\r\n/*********\r\nCONCEPT LEVEL check:\r\nPLAUSIBLE_VALUE_HIGH - find any MEASUREMENT records that have VALUE_AS_NUMBER with non-null value > plausible high value\r\n\r\nParameters used in this template:\r\ncdmDatabaseSchema = cdm_ibm_mdcd_v993.dbo\r\nconceptId =  3013429\r\nunitConceptId = 8554\r\nplausibleValueHigh =       1.0\r\n\r\n**********/\r\n\r\n\r\nSELECT num_violated_rows, CASE WHEN denominator.num_rows = 0 THEN 0 ELSE 1.0*num_violated_rows/denominator.num_rows END  AS pct_violated_rows,\r\n  denominator.num_rows as num_denominator_rows\r\nFROM\r\n(\r\n\tSELECT COUNT_BIG(*) AS num_violated_rows\r\n\tFROM\r\n\t(\r\n\t\tSELECT m.* \r\n\t\tFROM cdm_ibm_mdcd_v993.dbo.measurement m\r\n\t\t\r\n\t\tWHERE m.measurement_concept_id =  3013429\r\n\t\tAND m.unit_concept_id = 8554\r\n\t\tAND m.value_as_number IS NOT NULL\r\n\t\tAND m.value_as_number >       1.0\r\n\t) violated_rows\r\n) violated_row_count,\r\n( \r\n\tSELECT COUNT_BIG(*) AS num_rows\r\n\tFROM cdm_ibm_mdcd_v993.dbo.measurement m\r\n\t\r\n\tWHERE measurement_concept_id =  3013429\r\n\tAND unit_concept_id = 8554\r\n\tAND value_as_number IS NOT NULL\r\n) denominator\r\n;","CHECK_NAME":"plausibleValueHigh","CHECK_LEVEL":"CONCEPT","CHECK_DESCRIPTION":"For the combination of CONCEPT_ID  3013429 (Basophils [#/volume] in Blood by Automated count) and UNIT_CONCEPT_ID 8554 (percent), the number and percent of records that have a value higher than       1.0.","CDM_TABLE_NAME":"MEASUREMENT","CDM_FIELD_NAME":"MEASUREMENT_CONCEPT_ID","CONCEPT_ID":" 3013429","UNIT_CONCEPT_ID":"8554","SQL_FILE":"concept_plausible_value_high.sql","CATEGORY":"Plausibility","SUBCATEGORY":"Atemporal","CONTEXT":"Verification","checkId":2340,"FAILED":0,"THRESHOLD_VALUE":5,"_row":"19.359"},{"NUM_VIOLATED_ROWS":0,"PCT_VIOLATED_ROWS":0,"NUM_DENOMINATOR_ROWS":0,"EXECUTION_TIME":"0.511972 secs","QUERY_TEXT":"\r\n/*********\r\nCONCEPT LEVEL check:\r\nPLAUSIBLE_VALUE_HIGH - find any MEASUREMENT records that have VALUE_AS_NUMBER with non-null value > plausible high value\r\n\r\nParameters used in this template:\r\ncdmDatabaseSchema = cdm_ibm_mdcd_v993.dbo\r\nconceptId =  3013429\r\nunitConceptId = 8647\r\nplausibleValueHigh =       1.0\r\n\r\n**********/\r\n\r\n\r\nSELECT num_violated_rows, CASE WHEN denominator.num_rows = 0 THEN 0 ELSE 1.0*num_violated_rows/denominator.num_rows END  AS pct_violated_rows,\r\n  denominator.num_rows as num_denominator_rows\r\nFROM\r\n(\r\n\tSELECT COUNT_BIG(*) AS num_violated_rows\r\n\tFROM\r\n\t(\r\n\t\tSELECT m.* \r\n\t\tFROM cdm_ibm_mdcd_v993.dbo.measurement m\r\n\t\t\r\n\t\tWHERE m.measurement_concept_id =  3013429\r\n\t\tAND m.unit_concept_id = 8647\r\n\t\tAND m.value_as_number IS NOT NULL\r\n\t\tAND m.value_as_number >       1.0\r\n\t) violated_rows\r\n) violated_row_count,\r\n( \r\n\tSELECT COUNT_BIG(*) AS num_rows\r\n\tFROM cdm_ibm_mdcd_v993.dbo.measurement m\r\n\t\r\n\tWHERE measurement_concept_id =  3013429\r\n\tAND unit_concept_id = 8647\r\n\tAND value_as_number IS NOT NULL\r\n) denominator\r\n;","CHECK_NAME":"plausibleValueHigh","CHECK_LEVEL":"CONCEPT","CHECK_DESCRIPTION":"For the combination of CONCEPT_ID  3013429 (Basophils [#/volume] in Blood by Automated count) and UNIT_CONCEPT_ID 8647 (per microliter), the number and percent of records that have a value higher than       1.0.","CDM_TABLE_NAME":"MEASUREMENT","CDM_FIELD_NAME":"MEASUREMENT_CONCEPT_ID","CONCEPT_ID":" 3013429","UNIT_CONCEPT_ID":"8647","SQL_FILE":"concept_plausible_value_high.sql","CATEGORY":"Plausibility","SUBCATEGORY":"Atemporal","CONTEXT":"Verification","checkId":2341,"FAILED":0,"THRESHOLD_VALUE":5,"_row":"19.360"},{"NUM_VIOLATED_ROWS":0,"PCT_VIOLATED_ROWS":0,"NUM_DENOMINATOR_ROWS":0,"EXECUTION_TIME":"0.468997 secs","QUERY_TEXT":"\r\n/*********\r\nCONCEPT LEVEL check:\r\nPLAUSIBLE_VALUE_HIGH - find any MEASUREMENT records that have VALUE_AS_NUMBER with non-null value > plausible high value\r\n\r\nParameters used in this template:\r\ncdmDatabaseSchema = cdm_ibm_mdcd_v993.dbo\r\nconceptId =  3013429\r\nunitConceptId = 8816\r\nplausibleValueHigh =       1.0\r\n\r\n**********/\r\n\r\n\r\nSELECT num_violated_rows, CASE WHEN denominator.num_rows = 0 THEN 0 ELSE 1.0*num_violated_rows/denominator.num_rows END  AS pct_violated_rows,\r\n  denominator.num_rows as num_denominator_rows\r\nFROM\r\n(\r\n\tSELECT COUNT_BIG(*) AS num_violated_rows\r\n\tFROM\r\n\t(\r\n\t\tSELECT m.* \r\n\t\tFROM cdm_ibm_mdcd_v993.dbo.measurement m\r\n\t\t\r\n\t\tWHERE m.measurement_concept_id =  3013429\r\n\t\tAND m.unit_concept_id = 8816\r\n\t\tAND m.value_as_number IS NOT NULL\r\n\t\tAND m.value_as_number >       1.0\r\n\t) violated_rows\r\n) violated_row_count,\r\n( \r\n\tSELECT COUNT_BIG(*) AS num_rows\r\n\tFROM cdm_ibm_mdcd_v993.dbo.measurement m\r\n\t\r\n\tWHERE measurement_concept_id =  3013429\r\n\tAND unit_concept_id = 8816\r\n\tAND value_as_number IS NOT NULL\r\n) denominator\r\n;","CHECK_NAME":"plausibleValueHigh","CHECK_LEVEL":"CONCEPT","CHECK_DESCRIPTION":"For the combination of CONCEPT_ID  3013429 (Basophils [#/volume] in Blood by Automated count) and UNIT_CONCEPT_ID 8816 (million per milliliter), the number and percent of records that have a value higher than       1.0.","CDM_TABLE_NAME":"MEASUREMENT","CDM_FIELD_NAME":"MEASUREMENT_CONCEPT_ID","CONCEPT_ID":" 3013429","UNIT_CONCEPT_ID":"8816","SQL_FILE":"concept_plausible_value_high.sql","CATEGORY":"Plausibility","SUBCATEGORY":"Atemporal","CONTEXT":"Verification","checkId":2342,"FAILED":0,"THRESHOLD_VALUE":5,"_row":"19.361"},{"NUM_VIOLATED_ROWS":0,"PCT_VIOLATED_ROWS":0,"NUM_DENOMINATOR_ROWS":0,"EXECUTION_TIME":"0.507972 secs","QUERY_TEXT":"\r\n/*********\r\nCONCEPT LEVEL check:\r\nPLAUSIBLE_VALUE_HIGH - find any MEASUREMENT records that have VALUE_AS_NUMBER with non-null value > plausible high value\r\n\r\nParameters used in this template:\r\ncdmDatabaseSchema = cdm_ibm_mdcd_v993.dbo\r\nconceptId =  3013429\r\nunitConceptId = 8848\r\nplausibleValueHigh =       1.0\r\n\r\n**********/\r\n\r\n\r\nSELECT num_violated_rows, CASE WHEN denominator.num_rows = 0 THEN 0 ELSE 1.0*num_violated_rows/denominator.num_rows END  AS pct_violated_rows,\r\n  denominator.num_rows as num_denominator_rows\r\nFROM\r\n(\r\n\tSELECT COUNT_BIG(*) AS num_violated_rows\r\n\tFROM\r\n\t(\r\n\t\tSELECT m.* \r\n\t\tFROM cdm_ibm_mdcd_v993.dbo.measurement m\r\n\t\t\r\n\t\tWHERE m.measurement_concept_id =  3013429\r\n\t\tAND m.unit_concept_id = 8848\r\n\t\tAND m.value_as_number IS NOT NULL\r\n\t\tAND m.value_as_number >       1.0\r\n\t) violated_rows\r\n) violated_row_count,\r\n( \r\n\tSELECT COUNT_BIG(*) AS num_rows\r\n\tFROM cdm_ibm_mdcd_v993.dbo.measurement m\r\n\t\r\n\tWHERE measurement_concept_id =  3013429\r\n\tAND unit_concept_id = 8848\r\n\tAND value_as_number IS NOT NULL\r\n) denominator\r\n;","CHECK_NAME":"plausibleValueHigh","CHECK_LEVEL":"CONCEPT","CHECK_DESCRIPTION":"For the combination of CONCEPT_ID  3013429 (Basophils [#/volume] in Blood by Automated count) and UNIT_CONCEPT_ID 8848 (thousand per microliter), the number and percent of records that have a value higher than       1.0.","CDM_TABLE_NAME":"MEASUREMENT","CDM_FIELD_NAME":"MEASUREMENT_CONCEPT_ID","CONCEPT_ID":" 3013429","UNIT_CONCEPT_ID":"8848","SQL_FILE":"concept_plausible_value_high.sql","CATEGORY":"Plausibility","SUBCATEGORY":"Atemporal","CONTEXT":"Verification","checkId":2343,"FAILED":0,"THRESHOLD_VALUE":5,"_row":"19.362"},{"NUM_VIOLATED_ROWS":0,"PCT_VIOLATED_ROWS":0,"NUM_DENOMINATOR_ROWS":0,"EXECUTION_TIME":"1.097967 secs","QUERY_TEXT":"\r\n/*********\r\nCONCEPT LEVEL check:\r\nPLAUSIBLE_VALUE_HIGH - find any MEASUREMENT records that have VALUE_AS_NUMBER with non-null value > plausible high value\r\n\r\nParameters used in this template:\r\ncdmDatabaseSchema = cdm_ibm_mdcd_v993.dbo\r\nconceptId =  3013429\r\nunitConceptId = 8961\r\nplausibleValueHigh =       1.0\r\n\r\n**********/\r\n\r\n\r\nSELECT num_violated_rows, CASE WHEN denominator.num_rows = 0 THEN 0 ELSE 1.0*num_violated_rows/denominator.num_rows END  AS pct_violated_rows,\r\n  denominator.num_rows as num_denominator_rows\r\nFROM\r\n(\r\n\tSELECT COUNT_BIG(*) AS num_violated_rows\r\n\tFROM\r\n\t(\r\n\t\tSELECT m.* \r\n\t\tFROM cdm_ibm_mdcd_v993.dbo.measurement m\r\n\t\t\r\n\t\tWHERE m.measurement_concept_id =  3013429\r\n\t\tAND m.unit_concept_id = 8961\r\n\t\tAND m.value_as_number IS NOT NULL\r\n\t\tAND m.value_as_number >       1.0\r\n\t) violated_rows\r\n) violated_row_count,\r\n( \r\n\tSELECT COUNT_BIG(*) AS num_rows\r\n\tFROM cdm_ibm_mdcd_v993.dbo.measurement m\r\n\t\r\n\tWHERE measurement_concept_id =  3013429\r\n\tAND unit_concept_id = 8961\r\n\tAND value_as_number IS NOT NULL\r\n) denominator\r\n;","CHECK_NAME":"plausibleValueHigh","CHECK_LEVEL":"CONCEPT","CHECK_DESCRIPTION":"For the combination of CONCEPT_ID  3013429 (Basophils [#/volume] in Blood by Automated count) and UNIT_CONCEPT_ID 8961 (thousand per cubic millimeter), the number and percent of records that have a value higher than       1.0.","CDM_TABLE_NAME":"MEASUREMENT","CDM_FIELD_NAME":"MEASUREMENT_CONCEPT_ID","CONCEPT_ID":" 3013429","UNIT_CONCEPT_ID":"8961","SQL_FILE":"concept_plausible_value_high.sql","CATEGORY":"Plausibility","SUBCATEGORY":"Atemporal","CONTEXT":"Verification","checkId":2344,"FAILED":0,"THRESHOLD_VALUE":5,"_row":"19.363"},{"NUM_VIOLATED_ROWS":0,"PCT_VIOLATED_ROWS":0,"NUM_DENOMINATOR_ROWS":0,"EXECUTION_TIME":"0.497991 secs","QUERY_TEXT":"\r\n/*********\r\nCONCEPT LEVEL check:\r\nPLAUSIBLE_VALUE_HIGH - find any MEASUREMENT records that have VALUE_AS_NUMBER with non-null value > plausible high value\r\n\r\nParameters used in this template:\r\ncdmDatabaseSchema = cdm_ibm_mdcd_v993.dbo\r\nconceptId =  3013429\r\nunitConceptId = 9254\r\nplausibleValueHigh =       1.0\r\n\r\n**********/\r\n\r\n\r\nSELECT num_violated_rows, CASE WHEN denominator.num_rows = 0 THEN 0 ELSE 1.0*num_violated_rows/denominator.num_rows END  AS pct_violated_rows,\r\n  denominator.num_rows as num_denominator_rows\r\nFROM\r\n(\r\n\tSELECT COUNT_BIG(*) AS num_violated_rows\r\n\tFROM\r\n\t(\r\n\t\tSELECT m.* \r\n\t\tFROM cdm_ibm_mdcd_v993.dbo.measurement m\r\n\t\t\r\n\t\tWHERE m.measurement_concept_id =  3013429\r\n\t\tAND m.unit_concept_id = 9254\r\n\t\tAND m.value_as_number IS NOT NULL\r\n\t\tAND m.value_as_number >       1.0\r\n\t) violated_rows\r\n) violated_row_count,\r\n( \r\n\tSELECT COUNT_BIG(*) AS num_rows\r\n\tFROM cdm_ibm_mdcd_v993.dbo.measurement m\r\n\t\r\n\tWHERE measurement_concept_id =  3013429\r\n\tAND unit_concept_id = 9254\r\n\tAND value_as_number IS NOT NULL\r\n) denominator\r\n;","CHECK_NAME":"plausibleValueHigh","CHECK_LEVEL":"CONCEPT","CHECK_DESCRIPTION":"For the combination of CONCEPT_ID  3013429 (Basophils [#/volume] in Blood by Automated count) and UNIT_CONCEPT_ID 9254 (per liter), the number and percent of records that have a value higher than       1.0.","CDM_TABLE_NAME":"MEASUREMENT","CDM_FIELD_NAME":"MEASUREMENT_CONCEPT_ID","CONCEPT_ID":" 3013429","UNIT_CONCEPT_ID":"9254","SQL_FILE":"concept_plausible_value_high.sql","CATEGORY":"Plausibility","SUBCATEGORY":"Atemporal","CONTEXT":"Verification","checkId":2345,"FAILED":0,"THRESHOLD_VALUE":5,"_row":"19.364"},{"NUM_VIOLATED_ROWS":0,"PCT_VIOLATED_ROWS":0,"NUM_DENOMINATOR_ROWS":0,"EXECUTION_TIME":"8.069787 secs","QUERY_TEXT":"\r\n/*********\r\nCONCEPT LEVEL check:\r\nPLAUSIBLE_VALUE_HIGH - find any MEASUREMENT records that have VALUE_AS_NUMBER with non-null value > plausible high value\r\n\r\nParameters used in this template:\r\ncdmDatabaseSchema = cdm_ibm_mdcd_v993.dbo\r\nconceptId =  3013429\r\nunitConceptId = 9435\r\nplausibleValueHigh =       1.0\r\n\r\n**********/\r\n\r\n\r\nSELECT num_violated_rows, CASE WHEN denominator.num_rows = 0 THEN 0 ELSE 1.0*num_violated_rows/denominator.num_rows END  AS pct_violated_rows,\r\n  denominator.num_rows as num_denominator_rows\r\nFROM\r\n(\r\n\tSELECT COUNT_BIG(*) AS num_violated_rows\r\n\tFROM\r\n\t(\r\n\t\tSELECT m.* \r\n\t\tFROM cdm_ibm_mdcd_v993.dbo.measurement m\r\n\t\t\r\n\t\tWHERE m.measurement_concept_id =  3013429\r\n\t\tAND m.unit_concept_id = 9435\r\n\t\tAND m.value_as_number IS NOT NULL\r\n\t\tAND m.value_as_number >       1.0\r\n\t) violated_rows\r\n) violated_row_count,\r\n( \r\n\tSELECT COUNT_BIG(*) AS num_rows\r\n\tFROM cdm_ibm_mdcd_v993.dbo.measurement m\r\n\t\r\n\tWHERE measurement_concept_id =  3013429\r\n\tAND unit_concept_id = 9435\r\n\tAND value_as_number IS NOT NULL\r\n) denominator\r\n;","CHECK_NAME":"plausibleValueHigh","CHECK_LEVEL":"CONCEPT","CHECK_DESCRIPTION":"For the combination of CONCEPT_ID  3013429 (Basophils [#/volume] in Blood by Automated count) and UNIT_CONCEPT_ID 9435 (thousand per liter), the number and percent of records that have a value higher than       1.0.","CDM_TABLE_NAME":"MEASUREMENT","CDM_FIELD_NAME":"MEASUREMENT_CONCEPT_ID","CONCEPT_ID":" 3013429","UNIT_CONCEPT_ID":"9435","SQL_FILE":"concept_plausible_value_high.sql","CATEGORY":"Plausibility","SUBCATEGORY":"Atemporal","CONTEXT":"Verification","checkId":2346,"FAILED":0,"THRESHOLD_VALUE":5,"_row":"19.365"},{"NUM_VIOLATED_ROWS":0,"PCT_VIOLATED_ROWS":0,"NUM_DENOMINATOR_ROWS":0,"EXECUTION_TIME":"5.321850 secs","QUERY_TEXT":"\r\n/*********\r\nCONCEPT LEVEL check:\r\nPLAUSIBLE_VALUE_HIGH - find any MEASUREMENT records that have VALUE_AS_NUMBER with non-null value > plausible high value\r\n\r\nParameters used in this template:\r\ncdmDatabaseSchema = cdm_ibm_mdcd_v993.dbo\r\nconceptId =  3013429\r\nunitConceptId = 9436\r\nplausibleValueHigh =       1.0\r\n\r\n**********/\r\n\r\n\r\nSELECT num_violated_rows, CASE WHEN denominator.num_rows = 0 THEN 0 ELSE 1.0*num_violated_rows/denominator.num_rows END  AS pct_violated_rows,\r\n  denominator.num_rows as num_denominator_rows\r\nFROM\r\n(\r\n\tSELECT COUNT_BIG(*) AS num_violated_rows\r\n\tFROM\r\n\t(\r\n\t\tSELECT m.* \r\n\t\tFROM cdm_ibm_mdcd_v993.dbo.measurement m\r\n\t\t\r\n\t\tWHERE m.measurement_concept_id =  3013429\r\n\t\tAND m.unit_concept_id = 9436\r\n\t\tAND m.value_as_number IS NOT NULL\r\n\t\tAND m.value_as_number >       1.0\r\n\t) violated_rows\r\n) violated_row_count,\r\n( \r\n\tSELECT COUNT_BIG(*) AS num_rows\r\n\tFROM cdm_ibm_mdcd_v993.dbo.measurement m\r\n\t\r\n\tWHERE measurement_concept_id =  3013429\r\n\tAND unit_concept_id = 9436\r\n\tAND value_as_number IS NOT NULL\r\n) denominator\r\n;","CHECK_NAME":"plausibleValueHigh","CHECK_LEVEL":"CONCEPT","CHECK_DESCRIPTION":"For the combination of CONCEPT_ID  3013429 (Basophils [#/volume] in Blood by Automated count) and UNIT_CONCEPT_ID 9436 (thousand per milliliter), the number and percent of records that have a value higher than       1.0.","CDM_TABLE_NAME":"MEASUREMENT","CDM_FIELD_NAME":"MEASUREMENT_CONCEPT_ID","CONCEPT_ID":" 3013429","UNIT_CONCEPT_ID":"9436","SQL_FILE":"concept_plausible_value_high.sql","CATEGORY":"Plausibility","SUBCATEGORY":"Atemporal","CONTEXT":"Verification","checkId":2347,"FAILED":0,"THRESHOLD_VALUE":5,"_row":"19.366"},{"NUM_VIOLATED_ROWS":0,"PCT_VIOLATED_ROWS":0,"NUM_DENOMINATOR_ROWS":0,"EXECUTION_TIME":"6.588833 secs","QUERY_TEXT":"\r\n/*********\r\nCONCEPT LEVEL check:\r\nPLAUSIBLE_VALUE_HIGH - find any MEASUREMENT records that have VALUE_AS_NUMBER with non-null value > plausible high value\r\n\r\nParameters used in this template:\r\ncdmDatabaseSchema = cdm_ibm_mdcd_v993.dbo\r\nconceptId =  3013429\r\nunitConceptId = 9444\r\nplausibleValueHigh =       1.0\r\n\r\n**********/\r\n\r\n\r\nSELECT num_violated_rows, CASE WHEN denominator.num_rows = 0 THEN 0 ELSE 1.0*num_violated_rows/denominator.num_rows END  AS pct_violated_rows,\r\n  denominator.num_rows as num_denominator_rows\r\nFROM\r\n(\r\n\tSELECT COUNT_BIG(*) AS num_violated_rows\r\n\tFROM\r\n\t(\r\n\t\tSELECT m.* \r\n\t\tFROM cdm_ibm_mdcd_v993.dbo.measurement m\r\n\t\t\r\n\t\tWHERE m.measurement_concept_id =  3013429\r\n\t\tAND m.unit_concept_id = 9444\r\n\t\tAND m.value_as_number IS NOT NULL\r\n\t\tAND m.value_as_number >       1.0\r\n\t) violated_rows\r\n) violated_row_count,\r\n( \r\n\tSELECT COUNT_BIG(*) AS num_rows\r\n\tFROM cdm_ibm_mdcd_v993.dbo.measurement m\r\n\t\r\n\tWHERE measurement_concept_id =  3013429\r\n\tAND unit_concept_id = 9444\r\n\tAND value_as_number IS NOT NULL\r\n) denominator\r\n;","CHECK_NAME":"plausibleValueHigh","CHECK_LEVEL":"CONCEPT","CHECK_DESCRIPTION":"For the combination of CONCEPT_ID  3013429 (Basophils [#/volume] in Blood by Automated count) and UNIT_CONCEPT_ID 9444 (billion per liter), the number and percent of records that have a value higher than       1.0.","CDM_TABLE_NAME":"MEASUREMENT","CDM_FIELD_NAME":"MEASUREMENT_CONCEPT_ID","CONCEPT_ID":" 3013429","UNIT_CONCEPT_ID":"9444","SQL_FILE":"concept_plausible_value_high.sql","CATEGORY":"Plausibility","SUBCATEGORY":"Atemporal","CONTEXT":"Verification","checkId":2348,"FAILED":0,"THRESHOLD_VALUE":5,"_row":"19.367"},{"NUM_VIOLATED_ROWS":0,"PCT_VIOLATED_ROWS":0,"NUM_DENOMINATOR_ROWS":0,"EXECUTION_TIME":"0.637979 secs","QUERY_TEXT":"\r\n/*********\r\nCONCEPT LEVEL check:\r\nPLAUSIBLE_VALUE_HIGH - find any MEASUREMENT records that have VALUE_AS_NUMBER with non-null value > plausible high value\r\n\r\nParameters used in this template:\r\ncdmDatabaseSchema = cdm_ibm_mdcd_v993.dbo\r\nconceptId =  3013466\r\nunitConceptId = 8555\r\nplausibleValueHigh =      60.0\r\n\r\n**********/\r\n\r\n\r\nSELECT num_violated_rows, CASE WHEN denominator.num_rows = 0 THEN 0 ELSE 1.0*num_violated_rows/denominator.num_rows END  AS pct_violated_rows,\r\n  denominator.num_rows as num_denominator_rows\r\nFROM\r\n(\r\n\tSELECT COUNT_BIG(*) AS num_violated_rows\r\n\tFROM\r\n\t(\r\n\t\tSELECT m.* \r\n\t\tFROM cdm_ibm_mdcd_v993.dbo.measurement m\r\n\t\t\r\n\t\tWHERE m.measurement_concept_id =  3013466\r\n\t\tAND m.unit_concept_id = 8555\r\n\t\tAND m.value_as_number IS NOT NULL\r\n\t\tAND m.value_as_number >      60.0\r\n\t) violated_rows\r\n) violated_row_count,\r\n( \r\n\tSELECT COUNT_BIG(*) AS num_rows\r\n\tFROM cdm_ibm_mdcd_v993.dbo.measurement m\r\n\t\r\n\tWHERE measurement_concept_id =  3013466\r\n\tAND unit_concept_id = 8555\r\n\tAND value_as_number IS NOT NULL\r\n) denominator\r\n;","CHECK_NAME":"plausibleValueHigh","CHECK_LEVEL":"CONCEPT","CHECK_DESCRIPTION":"For the combination of CONCEPT_ID  3013466 (aPTT in Blood by Coagulation assay) and UNIT_CONCEPT_ID 8555 (second), the number and percent of records that have a value higher than      60.0.","CDM_TABLE_NAME":"MEASUREMENT","CDM_FIELD_NAME":"MEASUREMENT_CONCEPT_ID","CONCEPT_ID":" 3013466","UNIT_CONCEPT_ID":"8555","SQL_FILE":"concept_plausible_value_high.sql","CATEGORY":"Plausibility","SUBCATEGORY":"Atemporal","CONTEXT":"Verification","checkId":2349,"FAILED":0,"THRESHOLD_VALUE":5,"_row":"19.368"},{"NUM_VIOLATED_ROWS":0,"PCT_VIOLATED_ROWS":0,"NUM_DENOMINATOR_ROWS":0,"EXECUTION_TIME":"1.364966 secs","QUERY_TEXT":"\r\n/*********\r\nCONCEPT LEVEL check:\r\nPLAUSIBLE_VALUE_HIGH - find any MEASUREMENT records that have VALUE_AS_NUMBER with non-null value > plausible high value\r\n\r\nParameters used in this template:\r\ncdmDatabaseSchema = cdm_ibm_mdcd_v993.dbo\r\nconceptId =  3013603\r\nunitConceptId = 8748\r\nplausibleValueHigh =       6.0\r\n\r\n**********/\r\n\r\n\r\nSELECT num_violated_rows, CASE WHEN denominator.num_rows = 0 THEN 0 ELSE 1.0*num_violated_rows/denominator.num_rows END  AS pct_violated_rows,\r\n  denominator.num_rows as num_denominator_rows\r\nFROM\r\n(\r\n\tSELECT COUNT_BIG(*) AS num_violated_rows\r\n\tFROM\r\n\t(\r\n\t\tSELECT m.* \r\n\t\tFROM cdm_ibm_mdcd_v993.dbo.measurement m\r\n\t\t\r\n\t\tWHERE m.measurement_concept_id =  3013603\r\n\t\tAND m.unit_concept_id = 8748\r\n\t\tAND m.value_as_number IS NOT NULL\r\n\t\tAND m.value_as_number >       6.0\r\n\t) violated_rows\r\n) violated_row_count,\r\n( \r\n\tSELECT COUNT_BIG(*) AS num_rows\r\n\tFROM cdm_ibm_mdcd_v993.dbo.measurement m\r\n\t\r\n\tWHERE measurement_concept_id =  3013603\r\n\tAND unit_concept_id = 8748\r\n\tAND value_as_number IS NOT NULL\r\n) denominator\r\n;","CHECK_NAME":"plausibleValueHigh","CHECK_LEVEL":"CONCEPT","CHECK_DESCRIPTION":"For the combination of CONCEPT_ID  3013603 (Prostate specific Ag [Mass/volume] in Serum or Plasma) and UNIT_CONCEPT_ID 8748 (microgram per liter), the number and percent of records that have a value higher than       6.0.","CDM_TABLE_NAME":"MEASUREMENT","CDM_FIELD_NAME":"MEASUREMENT_CONCEPT_ID","CONCEPT_ID":" 3013603","UNIT_CONCEPT_ID":"8748","SQL_FILE":"concept_plausible_value_high.sql","CATEGORY":"Plausibility","SUBCATEGORY":"Atemporal","CONTEXT":"Verification","checkId":2350,"FAILED":0,"THRESHOLD_VALUE":5,"_row":"19.369"},{"NUM_VIOLATED_ROWS":0,"PCT_VIOLATED_ROWS":0,"NUM_DENOMINATOR_ROWS":0,"EXECUTION_TIME":"0.700973 secs","QUERY_TEXT":"\r\n/*********\r\nCONCEPT LEVEL check:\r\nPLAUSIBLE_VALUE_HIGH - find any MEASUREMENT records that have VALUE_AS_NUMBER with non-null value > plausible high value\r\n\r\nParameters used in this template:\r\ncdmDatabaseSchema = cdm_ibm_mdcd_v993.dbo\r\nconceptId =  3013603\r\nunitConceptId = 8817\r\nplausibleValueHigh =      60.0\r\n\r\n**********/\r\n\r\n\r\nSELECT num_violated_rows, CASE WHEN denominator.num_rows = 0 THEN 0 ELSE 1.0*num_violated_rows/denominator.num_rows END  AS pct_violated_rows,\r\n  denominator.num_rows as num_denominator_rows\r\nFROM\r\n(\r\n\tSELECT COUNT_BIG(*) AS num_violated_rows\r\n\tFROM\r\n\t(\r\n\t\tSELECT m.* \r\n\t\tFROM cdm_ibm_mdcd_v993.dbo.measurement m\r\n\t\t\r\n\t\tWHERE m.measurement_concept_id =  3013603\r\n\t\tAND m.unit_concept_id = 8817\r\n\t\tAND m.value_as_number IS NOT NULL\r\n\t\tAND m.value_as_number >      60.0\r\n\t) violated_rows\r\n) violated_row_count,\r\n( \r\n\tSELECT COUNT_BIG(*) AS num_rows\r\n\tFROM cdm_ibm_mdcd_v993.dbo.measurement m\r\n\t\r\n\tWHERE measurement_concept_id =  3013603\r\n\tAND unit_concept_id = 8817\r\n\tAND value_as_number IS NOT NULL\r\n) denominator\r\n;","CHECK_NAME":"plausibleValueHigh","CHECK_LEVEL":"CONCEPT","CHECK_DESCRIPTION":"For the combination of CONCEPT_ID  3013603 (Prostate specific Ag [Mass/volume] in Serum or Plasma) and UNIT_CONCEPT_ID 8817 (nanogram per deciliter), the number and percent of records that have a value higher than      60.0.","CDM_TABLE_NAME":"MEASUREMENT","CDM_FIELD_NAME":"MEASUREMENT_CONCEPT_ID","CONCEPT_ID":" 3013603","UNIT_CONCEPT_ID":"8817","SQL_FILE":"concept_plausible_value_high.sql","CATEGORY":"Plausibility","SUBCATEGORY":"Atemporal","CONTEXT":"Verification","checkId":2351,"FAILED":0,"THRESHOLD_VALUE":5,"_row":"19.370"},{"NUM_VIOLATED_ROWS":0,"PCT_VIOLATED_ROWS":0,"NUM_DENOMINATOR_ROWS":0,"EXECUTION_TIME":"0.515976 secs","QUERY_TEXT":"\r\n/*********\r\nCONCEPT LEVEL check:\r\nPLAUSIBLE_VALUE_HIGH - find any MEASUREMENT records that have VALUE_AS_NUMBER with non-null value > plausible high value\r\n\r\nParameters used in this template:\r\ncdmDatabaseSchema = cdm_ibm_mdcd_v993.dbo\r\nconceptId =  3013603\r\nunitConceptId = 8842\r\nplausibleValueHigh =       6.0\r\n\r\n**********/\r\n\r\n\r\nSELECT num_violated_rows, CASE WHEN denominator.num_rows = 0 THEN 0 ELSE 1.0*num_violated_rows/denominator.num_rows END  AS pct_violated_rows,\r\n  denominator.num_rows as num_denominator_rows\r\nFROM\r\n(\r\n\tSELECT COUNT_BIG(*) AS num_violated_rows\r\n\tFROM\r\n\t(\r\n\t\tSELECT m.* \r\n\t\tFROM cdm_ibm_mdcd_v993.dbo.measurement m\r\n\t\t\r\n\t\tWHERE m.measurement_concept_id =  3013603\r\n\t\tAND m.unit_concept_id = 8842\r\n\t\tAND m.value_as_number IS NOT NULL\r\n\t\tAND m.value_as_number >       6.0\r\n\t) violated_rows\r\n) violated_row_count,\r\n( \r\n\tSELECT COUNT_BIG(*) AS num_rows\r\n\tFROM cdm_ibm_mdcd_v993.dbo.measurement m\r\n\t\r\n\tWHERE measurement_concept_id =  3013603\r\n\tAND unit_concept_id = 8842\r\n\tAND value_as_number IS NOT NULL\r\n) denominator\r\n;","CHECK_NAME":"plausibleValueHigh","CHECK_LEVEL":"CONCEPT","CHECK_DESCRIPTION":"For the combination of CONCEPT_ID  3013603 (Prostate specific Ag [Mass/volume] in Serum or Plasma) and UNIT_CONCEPT_ID 8842 (nanogram per milliliter), the number and percent of records that have a value higher than       6.0.","CDM_TABLE_NAME":"MEASUREMENT","CDM_FIELD_NAME":"MEASUREMENT_CONCEPT_ID","CONCEPT_ID":" 3013603","UNIT_CONCEPT_ID":"8842","SQL_FILE":"concept_plausible_value_high.sql","CATEGORY":"Plausibility","SUBCATEGORY":"Atemporal","CONTEXT":"Verification","checkId":2352,"FAILED":0,"THRESHOLD_VALUE":5,"_row":"19.371"},{"NUM_VIOLATED_ROWS":0,"PCT_VIOLATED_ROWS":0,"NUM_DENOMINATOR_ROWS":0,"EXECUTION_TIME":"0.564991 secs","QUERY_TEXT":"\r\n/*********\r\nCONCEPT LEVEL check:\r\nPLAUSIBLE_VALUE_HIGH - find any MEASUREMENT records that have VALUE_AS_NUMBER with non-null value > plausible high value\r\n\r\nParameters used in this template:\r\ncdmDatabaseSchema = cdm_ibm_mdcd_v993.dbo\r\nconceptId =  3013604\r\nunitConceptId = 8840\r\nplausibleValueHigh =     300.0\r\n\r\n**********/\r\n\r\n\r\nSELECT num_violated_rows, CASE WHEN denominator.num_rows = 0 THEN 0 ELSE 1.0*num_violated_rows/denominator.num_rows END  AS pct_violated_rows,\r\n  denominator.num_rows as num_denominator_rows\r\nFROM\r\n(\r\n\tSELECT COUNT_BIG(*) AS num_violated_rows\r\n\tFROM\r\n\t(\r\n\t\tSELECT m.* \r\n\t\tFROM cdm_ibm_mdcd_v993.dbo.measurement m\r\n\t\t\r\n\t\tWHERE m.measurement_concept_id =  3013604\r\n\t\tAND m.unit_concept_id = 8840\r\n\t\tAND m.value_as_number IS NOT NULL\r\n\t\tAND m.value_as_number >     300.0\r\n\t) violated_rows\r\n) violated_row_count,\r\n( \r\n\tSELECT COUNT_BIG(*) AS num_rows\r\n\tFROM cdm_ibm_mdcd_v993.dbo.measurement m\r\n\t\r\n\tWHERE measurement_concept_id =  3013604\r\n\tAND unit_concept_id = 8840\r\n\tAND value_as_number IS NOT NULL\r\n) denominator\r\n;","CHECK_NAME":"plausibleValueHigh","CHECK_LEVEL":"CONCEPT","CHECK_DESCRIPTION":"For the combination of CONCEPT_ID  3013604 (Glucose [Mass/volume] in Serum or Plasma --30 minutes post 75 g glucose PO) and UNIT_CONCEPT_ID 8840 (milligram per deciliter), the number and percent of records that have a value higher than     300.0.","CDM_TABLE_NAME":"MEASUREMENT","CDM_FIELD_NAME":"MEASUREMENT_CONCEPT_ID","CONCEPT_ID":" 3013604","UNIT_CONCEPT_ID":"8840","SQL_FILE":"concept_plausible_value_high.sql","CATEGORY":"Plausibility","SUBCATEGORY":"Atemporal","CONTEXT":"Verification","checkId":2353,"FAILED":0,"THRESHOLD_VALUE":5,"_row":"19.372"},{"NUM_VIOLATED_ROWS":0,"PCT_VIOLATED_ROWS":0,"NUM_DENOMINATOR_ROWS":0,"EXECUTION_TIME":"0.723927 secs","QUERY_TEXT":"\r\n/*********\r\nCONCEPT LEVEL check:\r\nPLAUSIBLE_VALUE_HIGH - find any MEASUREMENT records that have VALUE_AS_NUMBER with non-null value > plausible high value\r\n\r\nParameters used in this template:\r\ncdmDatabaseSchema = cdm_ibm_mdcd_v993.dbo\r\nconceptId =  3013650\r\nunitConceptId = 8647\r\nplausibleValueHigh =   50000.0\r\n\r\n**********/\r\n\r\n\r\nSELECT num_violated_rows, CASE WHEN denominator.num_rows = 0 THEN 0 ELSE 1.0*num_violated_rows/denominator.num_rows END  AS pct_violated_rows,\r\n  denominator.num_rows as num_denominator_rows\r\nFROM\r\n(\r\n\tSELECT COUNT_BIG(*) AS num_violated_rows\r\n\tFROM\r\n\t(\r\n\t\tSELECT m.* \r\n\t\tFROM cdm_ibm_mdcd_v993.dbo.measurement m\r\n\t\t\r\n\t\tWHERE m.measurement_concept_id =  3013650\r\n\t\tAND m.unit_concept_id = 8647\r\n\t\tAND m.value_as_number IS NOT NULL\r\n\t\tAND m.value_as_number >   50000.0\r\n\t) violated_rows\r\n) violated_row_count,\r\n( \r\n\tSELECT COUNT_BIG(*) AS num_rows\r\n\tFROM cdm_ibm_mdcd_v993.dbo.measurement m\r\n\t\r\n\tWHERE measurement_concept_id =  3013650\r\n\tAND unit_concept_id = 8647\r\n\tAND value_as_number IS NOT NULL\r\n) denominator\r\n;","CHECK_NAME":"plausibleValueHigh","CHECK_LEVEL":"CONCEPT","CHECK_DESCRIPTION":"For the combination of CONCEPT_ID  3013650 (Neutrophils [#/volume] in Blood by Automated count) and UNIT_CONCEPT_ID 8647 (per microliter), the number and percent of records that have a value higher than   50000.0.","CDM_TABLE_NAME":"MEASUREMENT","CDM_FIELD_NAME":"MEASUREMENT_CONCEPT_ID","CONCEPT_ID":" 3013650","UNIT_CONCEPT_ID":"8647","SQL_FILE":"concept_plausible_value_high.sql","CATEGORY":"Plausibility","SUBCATEGORY":"Atemporal","CONTEXT":"Verification","checkId":2354,"FAILED":0,"THRESHOLD_VALUE":5,"_row":"19.373"},{"NUM_VIOLATED_ROWS":0,"PCT_VIOLATED_ROWS":0,"NUM_DENOMINATOR_ROWS":0,"EXECUTION_TIME":"1.964946 secs","QUERY_TEXT":"\r\n/*********\r\nCONCEPT LEVEL check:\r\nPLAUSIBLE_VALUE_HIGH - find any MEASUREMENT records that have VALUE_AS_NUMBER with non-null value > plausible high value\r\n\r\nParameters used in this template:\r\ncdmDatabaseSchema = cdm_ibm_mdcd_v993.dbo\r\nconceptId =  3013650\r\nunitConceptId = 8848\r\nplausibleValueHigh =      50.0\r\n\r\n**********/\r\n\r\n\r\nSELECT num_violated_rows, CASE WHEN denominator.num_rows = 0 THEN 0 ELSE 1.0*num_violated_rows/denominator.num_rows END  AS pct_violated_rows,\r\n  denominator.num_rows as num_denominator_rows\r\nFROM\r\n(\r\n\tSELECT COUNT_BIG(*) AS num_violated_rows\r\n\tFROM\r\n\t(\r\n\t\tSELECT m.* \r\n\t\tFROM cdm_ibm_mdcd_v993.dbo.measurement m\r\n\t\t\r\n\t\tWHERE m.measurement_concept_id =  3013650\r\n\t\tAND m.unit_concept_id = 8848\r\n\t\tAND m.value_as_number IS NOT NULL\r\n\t\tAND m.value_as_number >      50.0\r\n\t) violated_rows\r\n) violated_row_count,\r\n( \r\n\tSELECT COUNT_BIG(*) AS num_rows\r\n\tFROM cdm_ibm_mdcd_v993.dbo.measurement m\r\n\t\r\n\tWHERE measurement_concept_id =  3013650\r\n\tAND unit_concept_id = 8848\r\n\tAND value_as_number IS NOT NULL\r\n) denominator\r\n;","CHECK_NAME":"plausibleValueHigh","CHECK_LEVEL":"CONCEPT","CHECK_DESCRIPTION":"For the combination of CONCEPT_ID  3013650 (Neutrophils [#/volume] in Blood by Automated count) and UNIT_CONCEPT_ID 8848 (thousand per microliter), the number and percent of records that have a value higher than      50.0.","CDM_TABLE_NAME":"MEASUREMENT","CDM_FIELD_NAME":"MEASUREMENT_CONCEPT_ID","CONCEPT_ID":" 3013650","UNIT_CONCEPT_ID":"8848","SQL_FILE":"concept_plausible_value_high.sql","CATEGORY":"Plausibility","SUBCATEGORY":"Atemporal","CONTEXT":"Verification","checkId":2355,"FAILED":0,"THRESHOLD_VALUE":5,"_row":"19.374"},{"NUM_VIOLATED_ROWS":0,"PCT_VIOLATED_ROWS":0,"NUM_DENOMINATOR_ROWS":0,"EXECUTION_TIME":"0.547976 secs","QUERY_TEXT":"\r\n/*********\r\nCONCEPT LEVEL check:\r\nPLAUSIBLE_VALUE_HIGH - find any MEASUREMENT records that have VALUE_AS_NUMBER with non-null value > plausible high value\r\n\r\nParameters used in this template:\r\ncdmDatabaseSchema = cdm_ibm_mdcd_v993.dbo\r\nconceptId =  3013650\r\nunitConceptId = 8961\r\nplausibleValueHigh =      50.0\r\n\r\n**********/\r\n\r\n\r\nSELECT num_violated_rows, CASE WHEN denominator.num_rows = 0 THEN 0 ELSE 1.0*num_violated_rows/denominator.num_rows END  AS pct_violated_rows,\r\n  denominator.num_rows as num_denominator_rows\r\nFROM\r\n(\r\n\tSELECT COUNT_BIG(*) AS num_violated_rows\r\n\tFROM\r\n\t(\r\n\t\tSELECT m.* \r\n\t\tFROM cdm_ibm_mdcd_v993.dbo.measurement m\r\n\t\t\r\n\t\tWHERE m.measurement_concept_id =  3013650\r\n\t\tAND m.unit_concept_id = 8961\r\n\t\tAND m.value_as_number IS NOT NULL\r\n\t\tAND m.value_as_number >      50.0\r\n\t) violated_rows\r\n) violated_row_count,\r\n( \r\n\tSELECT COUNT_BIG(*) AS num_rows\r\n\tFROM cdm_ibm_mdcd_v993.dbo.measurement m\r\n\t\r\n\tWHERE measurement_concept_id =  3013650\r\n\tAND unit_concept_id = 8961\r\n\tAND value_as_number IS NOT NULL\r\n) denominator\r\n;","CHECK_NAME":"plausibleValueHigh","CHECK_LEVEL":"CONCEPT","CHECK_DESCRIPTION":"For the combination of CONCEPT_ID  3013650 (Neutrophils [#/volume] in Blood by Automated count) and UNIT_CONCEPT_ID 8961 (thousand per cubic millimeter), the number and percent of records that have a value higher than      50.0.","CDM_TABLE_NAME":"MEASUREMENT","CDM_FIELD_NAME":"MEASUREMENT_CONCEPT_ID","CONCEPT_ID":" 3013650","UNIT_CONCEPT_ID":"8961","SQL_FILE":"concept_plausible_value_high.sql","CATEGORY":"Plausibility","SUBCATEGORY":"Atemporal","CONTEXT":"Verification","checkId":2356,"FAILED":0,"THRESHOLD_VALUE":5,"_row":"19.375"},{"NUM_VIOLATED_ROWS":0,"PCT_VIOLATED_ROWS":0,"NUM_DENOMINATOR_ROWS":0,"EXECUTION_TIME":"0.575990 secs","QUERY_TEXT":"\r\n/*********\r\nCONCEPT LEVEL check:\r\nPLAUSIBLE_VALUE_HIGH - find any MEASUREMENT records that have VALUE_AS_NUMBER with non-null value > plausible high value\r\n\r\nParameters used in this template:\r\ncdmDatabaseSchema = cdm_ibm_mdcd_v993.dbo\r\nconceptId =  3013650\r\nunitConceptId = 9444\r\nplausibleValueHigh =      50.0\r\n\r\n**********/\r\n\r\n\r\nSELECT num_violated_rows, CASE WHEN denominator.num_rows = 0 THEN 0 ELSE 1.0*num_violated_rows/denominator.num_rows END  AS pct_violated_rows,\r\n  denominator.num_rows as num_denominator_rows\r\nFROM\r\n(\r\n\tSELECT COUNT_BIG(*) AS num_violated_rows\r\n\tFROM\r\n\t(\r\n\t\tSELECT m.* \r\n\t\tFROM cdm_ibm_mdcd_v993.dbo.measurement m\r\n\t\t\r\n\t\tWHERE m.measurement_concept_id =  3013650\r\n\t\tAND m.unit_concept_id = 9444\r\n\t\tAND m.value_as_number IS NOT NULL\r\n\t\tAND m.value_as_number >      50.0\r\n\t) violated_rows\r\n) violated_row_count,\r\n( \r\n\tSELECT COUNT_BIG(*) AS num_rows\r\n\tFROM cdm_ibm_mdcd_v993.dbo.measurement m\r\n\t\r\n\tWHERE measurement_concept_id =  3013650\r\n\tAND unit_concept_id = 9444\r\n\tAND value_as_number IS NOT NULL\r\n) denominator\r\n;","CHECK_NAME":"plausibleValueHigh","CHECK_LEVEL":"CONCEPT","CHECK_DESCRIPTION":"For the combination of CONCEPT_ID  3013650 (Neutrophils [#/volume] in Blood by Automated count) and UNIT_CONCEPT_ID 9444 (billion per liter), the number and percent of records that have a value higher than      50.0.","CDM_TABLE_NAME":"MEASUREMENT","CDM_FIELD_NAME":"MEASUREMENT_CONCEPT_ID","CONCEPT_ID":" 3013650","UNIT_CONCEPT_ID":"9444","SQL_FILE":"concept_plausible_value_high.sql","CATEGORY":"Plausibility","SUBCATEGORY":"Atemporal","CONTEXT":"Verification","checkId":2357,"FAILED":0,"THRESHOLD_VALUE":5,"_row":"19.376"},{"NUM_VIOLATED_ROWS":0,"PCT_VIOLATED_ROWS":0,"NUM_DENOMINATOR_ROWS":0,"EXECUTION_TIME":"0.597977 secs","QUERY_TEXT":"\r\n/*********\r\nCONCEPT LEVEL check:\r\nPLAUSIBLE_VALUE_HIGH - find any MEASUREMENT records that have VALUE_AS_NUMBER with non-null value > plausible high value\r\n\r\nParameters used in this template:\r\ncdmDatabaseSchema = cdm_ibm_mdcd_v993.dbo\r\nconceptId =  3013682\r\nunitConceptId = 8554\r\nplausibleValueHigh =     100.0\r\n\r\n**********/\r\n\r\n\r\nSELECT num_violated_rows, CASE WHEN denominator.num_rows = 0 THEN 0 ELSE 1.0*num_violated_rows/denominator.num_rows END  AS pct_violated_rows,\r\n  denominator.num_rows as num_denominator_rows\r\nFROM\r\n(\r\n\tSELECT COUNT_BIG(*) AS num_violated_rows\r\n\tFROM\r\n\t(\r\n\t\tSELECT m.* \r\n\t\tFROM cdm_ibm_mdcd_v993.dbo.measurement m\r\n\t\t\r\n\t\tWHERE m.measurement_concept_id =  3013682\r\n\t\tAND m.unit_concept_id = 8554\r\n\t\tAND m.value_as_number IS NOT NULL\r\n\t\tAND m.value_as_number >     100.0\r\n\t) violated_rows\r\n) violated_row_count,\r\n( \r\n\tSELECT COUNT_BIG(*) AS num_rows\r\n\tFROM cdm_ibm_mdcd_v993.dbo.measurement m\r\n\t\r\n\tWHERE measurement_concept_id =  3013682\r\n\tAND unit_concept_id = 8554\r\n\tAND value_as_number IS NOT NULL\r\n) denominator\r\n;","CHECK_NAME":"plausibleValueHigh","CHECK_LEVEL":"CONCEPT","CHECK_DESCRIPTION":"For the combination of CONCEPT_ID  3013682 (Urea nitrogen [Mass/volume] in Serum or Plasma) and UNIT_CONCEPT_ID 8554 (percent), the number and percent of records that have a value higher than     100.0.","CDM_TABLE_NAME":"MEASUREMENT","CDM_FIELD_NAME":"MEASUREMENT_CONCEPT_ID","CONCEPT_ID":" 3013682","UNIT_CONCEPT_ID":"8554","SQL_FILE":"concept_plausible_value_high.sql","CATEGORY":"Plausibility","SUBCATEGORY":"Atemporal","CONTEXT":"Verification","checkId":2358,"FAILED":0,"THRESHOLD_VALUE":5,"_row":"19.377"},{"NUM_VIOLATED_ROWS":0,"PCT_VIOLATED_ROWS":0,"NUM_DENOMINATOR_ROWS":0,"EXECUTION_TIME":"0.533989 secs","QUERY_TEXT":"\r\n/*********\r\nCONCEPT LEVEL check:\r\nPLAUSIBLE_VALUE_HIGH - find any MEASUREMENT records that have VALUE_AS_NUMBER with non-null value > plausible high value\r\n\r\nParameters used in this template:\r\ncdmDatabaseSchema = cdm_ibm_mdcd_v993.dbo\r\nconceptId =  3013682\r\nunitConceptId = 8753\r\nplausibleValueHigh =    1000.0\r\n\r\n**********/\r\n\r\n\r\nSELECT num_violated_rows, CASE WHEN denominator.num_rows = 0 THEN 0 ELSE 1.0*num_violated_rows/denominator.num_rows END  AS pct_violated_rows,\r\n  denominator.num_rows as num_denominator_rows\r\nFROM\r\n(\r\n\tSELECT COUNT_BIG(*) AS num_violated_rows\r\n\tFROM\r\n\t(\r\n\t\tSELECT m.* \r\n\t\tFROM cdm_ibm_mdcd_v993.dbo.measurement m\r\n\t\t\r\n\t\tWHERE m.measurement_concept_id =  3013682\r\n\t\tAND m.unit_concept_id = 8753\r\n\t\tAND m.value_as_number IS NOT NULL\r\n\t\tAND m.value_as_number >    1000.0\r\n\t) violated_rows\r\n) violated_row_count,\r\n( \r\n\tSELECT COUNT_BIG(*) AS num_rows\r\n\tFROM cdm_ibm_mdcd_v993.dbo.measurement m\r\n\t\r\n\tWHERE measurement_concept_id =  3013682\r\n\tAND unit_concept_id = 8753\r\n\tAND value_as_number IS NOT NULL\r\n) denominator\r\n;","CHECK_NAME":"plausibleValueHigh","CHECK_LEVEL":"CONCEPT","CHECK_DESCRIPTION":"For the combination of CONCEPT_ID  3013682 (Urea nitrogen [Mass/volume] in Serum or Plasma) and UNIT_CONCEPT_ID 8753 (millimole per liter), the number and percent of records that have a value higher than    1000.0.","CDM_TABLE_NAME":"MEASUREMENT","CDM_FIELD_NAME":"MEASUREMENT_CONCEPT_ID","CONCEPT_ID":" 3013682","UNIT_CONCEPT_ID":"8753","SQL_FILE":"concept_plausible_value_high.sql","CATEGORY":"Plausibility","SUBCATEGORY":"Atemporal","CONTEXT":"Verification","checkId":2359,"FAILED":0,"THRESHOLD_VALUE":5,"_row":"19.378"},{"NUM_VIOLATED_ROWS":0,"PCT_VIOLATED_ROWS":0,"NUM_DENOMINATOR_ROWS":0,"EXECUTION_TIME":"0.669973 secs","QUERY_TEXT":"\r\n/*********\r\nCONCEPT LEVEL check:\r\nPLAUSIBLE_VALUE_HIGH - find any MEASUREMENT records that have VALUE_AS_NUMBER with non-null value > plausible high value\r\n\r\nParameters used in this template:\r\ncdmDatabaseSchema = cdm_ibm_mdcd_v993.dbo\r\nconceptId =  3013682\r\nunitConceptId = 8840\r\nplausibleValueHigh =     100.0\r\n\r\n**********/\r\n\r\n\r\nSELECT num_violated_rows, CASE WHEN denominator.num_rows = 0 THEN 0 ELSE 1.0*num_violated_rows/denominator.num_rows END  AS pct_violated_rows,\r\n  denominator.num_rows as num_denominator_rows\r\nFROM\r\n(\r\n\tSELECT COUNT_BIG(*) AS num_violated_rows\r\n\tFROM\r\n\t(\r\n\t\tSELECT m.* \r\n\t\tFROM cdm_ibm_mdcd_v993.dbo.measurement m\r\n\t\t\r\n\t\tWHERE m.measurement_concept_id =  3013682\r\n\t\tAND m.unit_concept_id = 8840\r\n\t\tAND m.value_as_number IS NOT NULL\r\n\t\tAND m.value_as_number >     100.0\r\n\t) violated_rows\r\n) violated_row_count,\r\n( \r\n\tSELECT COUNT_BIG(*) AS num_rows\r\n\tFROM cdm_ibm_mdcd_v993.dbo.measurement m\r\n\t\r\n\tWHERE measurement_concept_id =  3013682\r\n\tAND unit_concept_id = 8840\r\n\tAND value_as_number IS NOT NULL\r\n) denominator\r\n;","CHECK_NAME":"plausibleValueHigh","CHECK_LEVEL":"CONCEPT","CHECK_DESCRIPTION":"For the combination of CONCEPT_ID  3013682 (Urea nitrogen [Mass/volume] in Serum or Plasma) and UNIT_CONCEPT_ID 8840 (milligram per deciliter), the number and percent of records that have a value higher than     100.0.","CDM_TABLE_NAME":"MEASUREMENT","CDM_FIELD_NAME":"MEASUREMENT_CONCEPT_ID","CONCEPT_ID":" 3013682","UNIT_CONCEPT_ID":"8840","SQL_FILE":"concept_plausible_value_high.sql","CATEGORY":"Plausibility","SUBCATEGORY":"Atemporal","CONTEXT":"Verification","checkId":2360,"FAILED":0,"THRESHOLD_VALUE":5,"_row":"19.379"},{"NUM_VIOLATED_ROWS":0,"PCT_VIOLATED_ROWS":0,"NUM_DENOMINATOR_ROWS":0,"EXECUTION_TIME":"0.603975 secs","QUERY_TEXT":"\r\n/*********\r\nCONCEPT LEVEL check:\r\nPLAUSIBLE_VALUE_HIGH - find any MEASUREMENT records that have VALUE_AS_NUMBER with non-null value > plausible high value\r\n\r\nParameters used in this template:\r\ncdmDatabaseSchema = cdm_ibm_mdcd_v993.dbo\r\nconceptId =  3013707\r\nunitConceptId = 8588\r\nplausibleValueHigh =      59.0\r\n\r\n**********/\r\n\r\n\r\nSELECT num_violated_rows, CASE WHEN denominator.num_rows = 0 THEN 0 ELSE 1.0*num_violated_rows/denominator.num_rows END  AS pct_violated_rows,\r\n  denominator.num_rows as num_denominator_rows\r\nFROM\r\n(\r\n\tSELECT COUNT_BIG(*) AS num_violated_rows\r\n\tFROM\r\n\t(\r\n\t\tSELECT m.* \r\n\t\tFROM cdm_ibm_mdcd_v993.dbo.measurement m\r\n\t\t\r\n\t\tWHERE m.measurement_concept_id =  3013707\r\n\t\tAND m.unit_concept_id = 8588\r\n\t\tAND m.value_as_number IS NOT NULL\r\n\t\tAND m.value_as_number >      59.0\r\n\t) violated_rows\r\n) violated_row_count,\r\n( \r\n\tSELECT COUNT_BIG(*) AS num_rows\r\n\tFROM cdm_ibm_mdcd_v993.dbo.measurement m\r\n\t\r\n\tWHERE measurement_concept_id =  3013707\r\n\tAND unit_concept_id = 8588\r\n\tAND value_as_number IS NOT NULL\r\n) denominator\r\n;","CHECK_NAME":"plausibleValueHigh","CHECK_LEVEL":"CONCEPT","CHECK_DESCRIPTION":"For the combination of CONCEPT_ID  3013707 (Erythrocyte sedimentation rate by Westergren method) and UNIT_CONCEPT_ID 8588 (millimeter), the number and percent of records that have a value higher than      59.0.","CDM_TABLE_NAME":"MEASUREMENT","CDM_FIELD_NAME":"MEASUREMENT_CONCEPT_ID","CONCEPT_ID":" 3013707","UNIT_CONCEPT_ID":"8588","SQL_FILE":"concept_plausible_value_high.sql","CATEGORY":"Plausibility","SUBCATEGORY":"Atemporal","CONTEXT":"Verification","checkId":2361,"FAILED":0,"THRESHOLD_VALUE":5,"_row":"19.380"},{"NUM_VIOLATED_ROWS":0,"PCT_VIOLATED_ROWS":0,"NUM_DENOMINATOR_ROWS":0,"EXECUTION_TIME":"0.506986 secs","QUERY_TEXT":"\r\n/*********\r\nCONCEPT LEVEL check:\r\nPLAUSIBLE_VALUE_HIGH - find any MEASUREMENT records that have VALUE_AS_NUMBER with non-null value > plausible high value\r\n\r\nParameters used in this template:\r\ncdmDatabaseSchema = cdm_ibm_mdcd_v993.dbo\r\nconceptId =  3013707\r\nunitConceptId = 8752\r\nplausibleValueHigh =     100.0\r\n\r\n**********/\r\n\r\n\r\nSELECT num_violated_rows, CASE WHEN denominator.num_rows = 0 THEN 0 ELSE 1.0*num_violated_rows/denominator.num_rows END  AS pct_violated_rows,\r\n  denominator.num_rows as num_denominator_rows\r\nFROM\r\n(\r\n\tSELECT COUNT_BIG(*) AS num_violated_rows\r\n\tFROM\r\n\t(\r\n\t\tSELECT m.* \r\n\t\tFROM cdm_ibm_mdcd_v993.dbo.measurement m\r\n\t\t\r\n\t\tWHERE m.measurement_concept_id =  3013707\r\n\t\tAND m.unit_concept_id = 8752\r\n\t\tAND m.value_as_number IS NOT NULL\r\n\t\tAND m.value_as_number >     100.0\r\n\t) violated_rows\r\n) violated_row_count,\r\n( \r\n\tSELECT COUNT_BIG(*) AS num_rows\r\n\tFROM cdm_ibm_mdcd_v993.dbo.measurement m\r\n\t\r\n\tWHERE measurement_concept_id =  3013707\r\n\tAND unit_concept_id = 8752\r\n\tAND value_as_number IS NOT NULL\r\n) denominator\r\n;","CHECK_NAME":"plausibleValueHigh","CHECK_LEVEL":"CONCEPT","CHECK_DESCRIPTION":"For the combination of CONCEPT_ID  3013707 (Erythrocyte sedimentation rate by Westergren method) and UNIT_CONCEPT_ID 8752 (millimeter per hour), the number and percent of records that have a value higher than     100.0.","CDM_TABLE_NAME":"MEASUREMENT","CDM_FIELD_NAME":"MEASUREMENT_CONCEPT_ID","CONCEPT_ID":" 3013707","UNIT_CONCEPT_ID":"8752","SQL_FILE":"concept_plausible_value_high.sql","CATEGORY":"Plausibility","SUBCATEGORY":"Atemporal","CONTEXT":"Verification","checkId":2362,"FAILED":0,"THRESHOLD_VALUE":5,"_row":"19.381"},{"NUM_VIOLATED_ROWS":0,"PCT_VIOLATED_ROWS":0,"NUM_DENOMINATOR_ROWS":0,"EXECUTION_TIME":"0.565977 secs","QUERY_TEXT":"\r\n/*********\r\nCONCEPT LEVEL check:\r\nPLAUSIBLE_VALUE_HIGH - find any MEASUREMENT records that have VALUE_AS_NUMBER with non-null value > plausible high value\r\n\r\nParameters used in this template:\r\ncdmDatabaseSchema = cdm_ibm_mdcd_v993.dbo\r\nconceptId =  3013721\r\nunitConceptId = 8554\r\nplausibleValueHigh =    2000.0\r\n\r\n**********/\r\n\r\n\r\nSELECT num_violated_rows, CASE WHEN denominator.num_rows = 0 THEN 0 ELSE 1.0*num_violated_rows/denominator.num_rows END  AS pct_violated_rows,\r\n  denominator.num_rows as num_denominator_rows\r\nFROM\r\n(\r\n\tSELECT COUNT_BIG(*) AS num_violated_rows\r\n\tFROM\r\n\t(\r\n\t\tSELECT m.* \r\n\t\tFROM cdm_ibm_mdcd_v993.dbo.measurement m\r\n\t\t\r\n\t\tWHERE m.measurement_concept_id =  3013721\r\n\t\tAND m.unit_concept_id = 8554\r\n\t\tAND m.value_as_number IS NOT NULL\r\n\t\tAND m.value_as_number >    2000.0\r\n\t) violated_rows\r\n) violated_row_count,\r\n( \r\n\tSELECT COUNT_BIG(*) AS num_rows\r\n\tFROM cdm_ibm_mdcd_v993.dbo.measurement m\r\n\t\r\n\tWHERE measurement_concept_id =  3013721\r\n\tAND unit_concept_id = 8554\r\n\tAND value_as_number IS NOT NULL\r\n) denominator\r\n;","CHECK_NAME":"plausibleValueHigh","CHECK_LEVEL":"CONCEPT","CHECK_DESCRIPTION":"For the combination of CONCEPT_ID  3013721 (Aspartate aminotransferase [Enzymatic activity/volume] in Serum or Plasma) and UNIT_CONCEPT_ID 8554 (percent), the number and percent of records that have a value higher than    2000.0.","CDM_TABLE_NAME":"MEASUREMENT","CDM_FIELD_NAME":"MEASUREMENT_CONCEPT_ID","CONCEPT_ID":" 3013721","UNIT_CONCEPT_ID":"8554","SQL_FILE":"concept_plausible_value_high.sql","CATEGORY":"Plausibility","SUBCATEGORY":"Atemporal","CONTEXT":"Verification","checkId":2363,"FAILED":0,"THRESHOLD_VALUE":5,"_row":"19.382"},{"NUM_VIOLATED_ROWS":0,"PCT_VIOLATED_ROWS":0,"NUM_DENOMINATOR_ROWS":0,"EXECUTION_TIME":"1.953917 secs","QUERY_TEXT":"\r\n/*********\r\nCONCEPT LEVEL check:\r\nPLAUSIBLE_VALUE_HIGH - find any MEASUREMENT records that have VALUE_AS_NUMBER with non-null value > plausible high value\r\n\r\nParameters used in this template:\r\ncdmDatabaseSchema = cdm_ibm_mdcd_v993.dbo\r\nconceptId =  3013721\r\nunitConceptId = 8645\r\nplausibleValueHigh =    2000.0\r\n\r\n**********/\r\n\r\n\r\nSELECT num_violated_rows, CASE WHEN denominator.num_rows = 0 THEN 0 ELSE 1.0*num_violated_rows/denominator.num_rows END  AS pct_violated_rows,\r\n  denominator.num_rows as num_denominator_rows\r\nFROM\r\n(\r\n\tSELECT COUNT_BIG(*) AS num_violated_rows\r\n\tFROM\r\n\t(\r\n\t\tSELECT m.* \r\n\t\tFROM cdm_ibm_mdcd_v993.dbo.measurement m\r\n\t\t\r\n\t\tWHERE m.measurement_concept_id =  3013721\r\n\t\tAND m.unit_concept_id = 8645\r\n\t\tAND m.value_as_number IS NOT NULL\r\n\t\tAND m.value_as_number >    2000.0\r\n\t) violated_rows\r\n) violated_row_count,\r\n( \r\n\tSELECT COUNT_BIG(*) AS num_rows\r\n\tFROM cdm_ibm_mdcd_v993.dbo.measurement m\r\n\t\r\n\tWHERE measurement_concept_id =  3013721\r\n\tAND unit_concept_id = 8645\r\n\tAND value_as_number IS NOT NULL\r\n) denominator\r\n;","CHECK_NAME":"plausibleValueHigh","CHECK_LEVEL":"CONCEPT","CHECK_DESCRIPTION":"For the combination of CONCEPT_ID  3013721 (Aspartate aminotransferase [Enzymatic activity/volume] in Serum or Plasma) and UNIT_CONCEPT_ID 8645 (unit per liter), the number and percent of records that have a value higher than    2000.0.","CDM_TABLE_NAME":"MEASUREMENT","CDM_FIELD_NAME":"MEASUREMENT_CONCEPT_ID","CONCEPT_ID":" 3013721","UNIT_CONCEPT_ID":"8645","SQL_FILE":"concept_plausible_value_high.sql","CATEGORY":"Plausibility","SUBCATEGORY":"Atemporal","CONTEXT":"Verification","checkId":2364,"FAILED":0,"THRESHOLD_VALUE":5,"_row":"19.383"},{"NUM_VIOLATED_ROWS":0,"PCT_VIOLATED_ROWS":0,"NUM_DENOMINATOR_ROWS":0,"EXECUTION_TIME":"0.744987 secs","QUERY_TEXT":"\r\n/*********\r\nCONCEPT LEVEL check:\r\nPLAUSIBLE_VALUE_HIGH - find any MEASUREMENT records that have VALUE_AS_NUMBER with non-null value > plausible high value\r\n\r\nParameters used in this template:\r\ncdmDatabaseSchema = cdm_ibm_mdcd_v993.dbo\r\nconceptId =  3013721\r\nunitConceptId = 8713\r\nplausibleValueHigh =    2000.0\r\n\r\n**********/\r\n\r\n\r\nSELECT num_violated_rows, CASE WHEN denominator.num_rows = 0 THEN 0 ELSE 1.0*num_violated_rows/denominator.num_rows END  AS pct_violated_rows,\r\n  denominator.num_rows as num_denominator_rows\r\nFROM\r\n(\r\n\tSELECT COUNT_BIG(*) AS num_violated_rows\r\n\tFROM\r\n\t(\r\n\t\tSELECT m.* \r\n\t\tFROM cdm_ibm_mdcd_v993.dbo.measurement m\r\n\t\t\r\n\t\tWHERE m.measurement_concept_id =  3013721\r\n\t\tAND m.unit_concept_id = 8713\r\n\t\tAND m.value_as_number IS NOT NULL\r\n\t\tAND m.value_as_number >    2000.0\r\n\t) violated_rows\r\n) violated_row_count,\r\n( \r\n\tSELECT COUNT_BIG(*) AS num_rows\r\n\tFROM cdm_ibm_mdcd_v993.dbo.measurement m\r\n\t\r\n\tWHERE measurement_concept_id =  3013721\r\n\tAND unit_concept_id = 8713\r\n\tAND value_as_number IS NOT NULL\r\n) denominator\r\n;","CHECK_NAME":"plausibleValueHigh","CHECK_LEVEL":"CONCEPT","CHECK_DESCRIPTION":"For the combination of CONCEPT_ID  3013721 (Aspartate aminotransferase [Enzymatic activity/volume] in Serum or Plasma) and UNIT_CONCEPT_ID 8713 (gram per deciliter), the number and percent of records that have a value higher than    2000.0.","CDM_TABLE_NAME":"MEASUREMENT","CDM_FIELD_NAME":"MEASUREMENT_CONCEPT_ID","CONCEPT_ID":" 3013721","UNIT_CONCEPT_ID":"8713","SQL_FILE":"concept_plausible_value_high.sql","CATEGORY":"Plausibility","SUBCATEGORY":"Atemporal","CONTEXT":"Verification","checkId":2365,"FAILED":0,"THRESHOLD_VALUE":5,"_row":"19.384"},{"NUM_VIOLATED_ROWS":0,"PCT_VIOLATED_ROWS":0,"NUM_DENOMINATOR_ROWS":0,"EXECUTION_TIME":"1.128950 secs","QUERY_TEXT":"\r\n/*********\r\nCONCEPT LEVEL check:\r\nPLAUSIBLE_VALUE_HIGH - find any MEASUREMENT records that have VALUE_AS_NUMBER with non-null value > plausible high value\r\n\r\nParameters used in this template:\r\ncdmDatabaseSchema = cdm_ibm_mdcd_v993.dbo\r\nconceptId =  3013721\r\nunitConceptId = 8840\r\nplausibleValueHigh =    2000.0\r\n\r\n**********/\r\n\r\n\r\nSELECT num_violated_rows, CASE WHEN denominator.num_rows = 0 THEN 0 ELSE 1.0*num_violated_rows/denominator.num_rows END  AS pct_violated_rows,\r\n  denominator.num_rows as num_denominator_rows\r\nFROM\r\n(\r\n\tSELECT COUNT_BIG(*) AS num_violated_rows\r\n\tFROM\r\n\t(\r\n\t\tSELECT m.* \r\n\t\tFROM cdm_ibm_mdcd_v993.dbo.measurement m\r\n\t\t\r\n\t\tWHERE m.measurement_concept_id =  3013721\r\n\t\tAND m.unit_concept_id = 8840\r\n\t\tAND m.value_as_number IS NOT NULL\r\n\t\tAND m.value_as_number >    2000.0\r\n\t) violated_rows\r\n) violated_row_count,\r\n( \r\n\tSELECT COUNT_BIG(*) AS num_rows\r\n\tFROM cdm_ibm_mdcd_v993.dbo.measurement m\r\n\t\r\n\tWHERE measurement_concept_id =  3013721\r\n\tAND unit_concept_id = 8840\r\n\tAND value_as_number IS NOT NULL\r\n) denominator\r\n;","CHECK_NAME":"plausibleValueHigh","CHECK_LEVEL":"CONCEPT","CHECK_DESCRIPTION":"For the combination of CONCEPT_ID  3013721 (Aspartate aminotransferase [Enzymatic activity/volume] in Serum or Plasma) and UNIT_CONCEPT_ID 8840 (milligram per deciliter), the number and percent of records that have a value higher than    2000.0.","CDM_TABLE_NAME":"MEASUREMENT","CDM_FIELD_NAME":"MEASUREMENT_CONCEPT_ID","CONCEPT_ID":" 3013721","UNIT_CONCEPT_ID":"8840","SQL_FILE":"concept_plausible_value_high.sql","CATEGORY":"Plausibility","SUBCATEGORY":"Atemporal","CONTEXT":"Verification","checkId":2366,"FAILED":0,"THRESHOLD_VALUE":5,"_row":"19.385"},{"NUM_VIOLATED_ROWS":0,"PCT_VIOLATED_ROWS":0,"NUM_DENOMINATOR_ROWS":0,"EXECUTION_TIME":"1.129915 secs","QUERY_TEXT":"\r\n/*********\r\nCONCEPT LEVEL check:\r\nPLAUSIBLE_VALUE_HIGH - find any MEASUREMENT records that have VALUE_AS_NUMBER with non-null value > plausible high value\r\n\r\nParameters used in this template:\r\ncdmDatabaseSchema = cdm_ibm_mdcd_v993.dbo\r\nconceptId =  3013721\r\nunitConceptId = 8923\r\nplausibleValueHigh =    2000.0\r\n\r\n**********/\r\n\r\n\r\nSELECT num_violated_rows, CASE WHEN denominator.num_rows = 0 THEN 0 ELSE 1.0*num_violated_rows/denominator.num_rows END  AS pct_violated_rows,\r\n  denominator.num_rows as num_denominator_rows\r\nFROM\r\n(\r\n\tSELECT COUNT_BIG(*) AS num_violated_rows\r\n\tFROM\r\n\t(\r\n\t\tSELECT m.* \r\n\t\tFROM cdm_ibm_mdcd_v993.dbo.measurement m\r\n\t\t\r\n\t\tWHERE m.measurement_concept_id =  3013721\r\n\t\tAND m.unit_concept_id = 8923\r\n\t\tAND m.value_as_number IS NOT NULL\r\n\t\tAND m.value_as_number >    2000.0\r\n\t) violated_rows\r\n) violated_row_count,\r\n( \r\n\tSELECT COUNT_BIG(*) AS num_rows\r\n\tFROM cdm_ibm_mdcd_v993.dbo.measurement m\r\n\t\r\n\tWHERE measurement_concept_id =  3013721\r\n\tAND unit_concept_id = 8923\r\n\tAND value_as_number IS NOT NULL\r\n) denominator\r\n;","CHECK_NAME":"plausibleValueHigh","CHECK_LEVEL":"CONCEPT","CHECK_DESCRIPTION":"For the combination of CONCEPT_ID  3013721 (Aspartate aminotransferase [Enzymatic activity/volume] in Serum or Plasma) and UNIT_CONCEPT_ID 8923 (international unit per liter), the number and percent of records that have a value higher than    2000.0.","CDM_TABLE_NAME":"MEASUREMENT","CDM_FIELD_NAME":"MEASUREMENT_CONCEPT_ID","CONCEPT_ID":" 3013721","UNIT_CONCEPT_ID":"8923","SQL_FILE":"concept_plausible_value_high.sql","CATEGORY":"Plausibility","SUBCATEGORY":"Atemporal","CONTEXT":"Verification","checkId":2367,"FAILED":0,"THRESHOLD_VALUE":5,"_row":"19.386"},{"NUM_VIOLATED_ROWS":0,"PCT_VIOLATED_ROWS":0,"NUM_DENOMINATOR_ROWS":0,"EXECUTION_TIME":"1.112969 secs","QUERY_TEXT":"\r\n/*********\r\nCONCEPT LEVEL check:\r\nPLAUSIBLE_VALUE_HIGH - find any MEASUREMENT records that have VALUE_AS_NUMBER with non-null value > plausible high value\r\n\r\nParameters used in this template:\r\ncdmDatabaseSchema = cdm_ibm_mdcd_v993.dbo\r\nconceptId =  3013762\r\nunitConceptId = 8576\r\nplausibleValueHigh =    1000.0\r\n\r\n**********/\r\n\r\n\r\nSELECT num_violated_rows, CASE WHEN denominator.num_rows = 0 THEN 0 ELSE 1.0*num_violated_rows/denominator.num_rows END  AS pct_violated_rows,\r\n  denominator.num_rows as num_denominator_rows\r\nFROM\r\n(\r\n\tSELECT COUNT_BIG(*) AS num_violated_rows\r\n\tFROM\r\n\t(\r\n\t\tSELECT m.* \r\n\t\tFROM cdm_ibm_mdcd_v993.dbo.measurement m\r\n\t\t\r\n\t\tWHERE m.measurement_concept_id =  3013762\r\n\t\tAND m.unit_concept_id = 8576\r\n\t\tAND m.value_as_number IS NOT NULL\r\n\t\tAND m.value_as_number >    1000.0\r\n\t) violated_rows\r\n) violated_row_count,\r\n( \r\n\tSELECT COUNT_BIG(*) AS num_rows\r\n\tFROM cdm_ibm_mdcd_v993.dbo.measurement m\r\n\t\r\n\tWHERE measurement_concept_id =  3013762\r\n\tAND unit_concept_id = 8576\r\n\tAND value_as_number IS NOT NULL\r\n) denominator\r\n;","CHECK_NAME":"plausibleValueHigh","CHECK_LEVEL":"CONCEPT","CHECK_DESCRIPTION":"For the combination of CONCEPT_ID  3013762 (Body weight Measured) and UNIT_CONCEPT_ID 8576 (milligram), the number and percent of records that have a value higher than    1000.0.","CDM_TABLE_NAME":"MEASUREMENT","CDM_FIELD_NAME":"MEASUREMENT_CONCEPT_ID","CONCEPT_ID":" 3013762","UNIT_CONCEPT_ID":"8576","SQL_FILE":"concept_plausible_value_high.sql","CATEGORY":"Plausibility","SUBCATEGORY":"Atemporal","CONTEXT":"Verification","checkId":2368,"FAILED":0,"THRESHOLD_VALUE":5,"_row":"19.387"},{"NUM_VIOLATED_ROWS":0,"PCT_VIOLATED_ROWS":0,"NUM_DENOMINATOR_ROWS":0,"EXECUTION_TIME":"0.528992 secs","QUERY_TEXT":"\r\n/*********\r\nCONCEPT LEVEL check:\r\nPLAUSIBLE_VALUE_HIGH - find any MEASUREMENT records that have VALUE_AS_NUMBER with non-null value > plausible high value\r\n\r\nParameters used in this template:\r\ncdmDatabaseSchema = cdm_ibm_mdcd_v993.dbo\r\nconceptId =  3013762\r\nunitConceptId = 8739\r\nplausibleValueHigh =    1000.0\r\n\r\n**********/\r\n\r\n\r\nSELECT num_violated_rows, CASE WHEN denominator.num_rows = 0 THEN 0 ELSE 1.0*num_violated_rows/denominator.num_rows END  AS pct_violated_rows,\r\n  denominator.num_rows as num_denominator_rows\r\nFROM\r\n(\r\n\tSELECT COUNT_BIG(*) AS num_violated_rows\r\n\tFROM\r\n\t(\r\n\t\tSELECT m.* \r\n\t\tFROM cdm_ibm_mdcd_v993.dbo.measurement m\r\n\t\t\r\n\t\tWHERE m.measurement_concept_id =  3013762\r\n\t\tAND m.unit_concept_id = 8739\r\n\t\tAND m.value_as_number IS NOT NULL\r\n\t\tAND m.value_as_number >    1000.0\r\n\t) violated_rows\r\n) violated_row_count,\r\n( \r\n\tSELECT COUNT_BIG(*) AS num_rows\r\n\tFROM cdm_ibm_mdcd_v993.dbo.measurement m\r\n\t\r\n\tWHERE measurement_concept_id =  3013762\r\n\tAND unit_concept_id = 8739\r\n\tAND value_as_number IS NOT NULL\r\n) denominator\r\n;","CHECK_NAME":"plausibleValueHigh","CHECK_LEVEL":"CONCEPT","CHECK_DESCRIPTION":"For the combination of CONCEPT_ID  3013762 (Body weight Measured) and UNIT_CONCEPT_ID 8739 (pound (US)), the number and percent of records that have a value higher than    1000.0.","CDM_TABLE_NAME":"MEASUREMENT","CDM_FIELD_NAME":"MEASUREMENT_CONCEPT_ID","CONCEPT_ID":" 3013762","UNIT_CONCEPT_ID":"8739","SQL_FILE":"concept_plausible_value_high.sql","CATEGORY":"Plausibility","SUBCATEGORY":"Atemporal","CONTEXT":"Verification","checkId":2369,"FAILED":0,"THRESHOLD_VALUE":5,"_row":"19.388"},{"NUM_VIOLATED_ROWS":0,"PCT_VIOLATED_ROWS":0,"NUM_DENOMINATOR_ROWS":0,"EXECUTION_TIME":"0.576974 secs","QUERY_TEXT":"\r\n/*********\r\nCONCEPT LEVEL check:\r\nPLAUSIBLE_VALUE_HIGH - find any MEASUREMENT records that have VALUE_AS_NUMBER with non-null value > plausible high value\r\n\r\nParameters used in this template:\r\ncdmDatabaseSchema = cdm_ibm_mdcd_v993.dbo\r\nconceptId =  3013826\r\nunitConceptId = 8840\r\nplausibleValueHigh =     500.0\r\n\r\n**********/\r\n\r\n\r\nSELECT num_violated_rows, CASE WHEN denominator.num_rows = 0 THEN 0 ELSE 1.0*num_violated_rows/denominator.num_rows END  AS pct_violated_rows,\r\n  denominator.num_rows as num_denominator_rows\r\nFROM\r\n(\r\n\tSELECT COUNT_BIG(*) AS num_violated_rows\r\n\tFROM\r\n\t(\r\n\t\tSELECT m.* \r\n\t\tFROM cdm_ibm_mdcd_v993.dbo.measurement m\r\n\t\t\r\n\t\tWHERE m.measurement_concept_id =  3013826\r\n\t\tAND m.unit_concept_id = 8840\r\n\t\tAND m.value_as_number IS NOT NULL\r\n\t\tAND m.value_as_number >     500.0\r\n\t) violated_rows\r\n) violated_row_count,\r\n( \r\n\tSELECT COUNT_BIG(*) AS num_rows\r\n\tFROM cdm_ibm_mdcd_v993.dbo.measurement m\r\n\t\r\n\tWHERE measurement_concept_id =  3013826\r\n\tAND unit_concept_id = 8840\r\n\tAND value_as_number IS NOT NULL\r\n) denominator\r\n;","CHECK_NAME":"plausibleValueHigh","CHECK_LEVEL":"CONCEPT","CHECK_DESCRIPTION":"For the combination of CONCEPT_ID  3013826 (Glucose [Moles/volume] in Serum or Plasma) and UNIT_CONCEPT_ID 8840 (milligram per deciliter), the number and percent of records that have a value higher than     500.0.","CDM_TABLE_NAME":"MEASUREMENT","CDM_FIELD_NAME":"MEASUREMENT_CONCEPT_ID","CONCEPT_ID":" 3013826","UNIT_CONCEPT_ID":"8840","SQL_FILE":"concept_plausible_value_high.sql","CATEGORY":"Plausibility","SUBCATEGORY":"Atemporal","CONTEXT":"Verification","checkId":2370,"FAILED":0,"THRESHOLD_VALUE":5,"_row":"19.389"},{"NUM_VIOLATED_ROWS":0,"PCT_VIOLATED_ROWS":0,"NUM_DENOMINATOR_ROWS":0,"EXECUTION_TIME":"0.562976 secs","QUERY_TEXT":"\r\n/*********\r\nCONCEPT LEVEL check:\r\nPLAUSIBLE_VALUE_HIGH - find any MEASUREMENT records that have VALUE_AS_NUMBER with non-null value > plausible high value\r\n\r\nParameters used in this template:\r\ncdmDatabaseSchema = cdm_ibm_mdcd_v993.dbo\r\nconceptId =  3013869\r\nunitConceptId = 8554\r\nplausibleValueHigh =    1000.0\r\n\r\n**********/\r\n\r\n\r\nSELECT num_violated_rows, CASE WHEN denominator.num_rows = 0 THEN 0 ELSE 1.0*num_violated_rows/denominator.num_rows END  AS pct_violated_rows,\r\n  denominator.num_rows as num_denominator_rows\r\nFROM\r\n(\r\n\tSELECT COUNT_BIG(*) AS num_violated_rows\r\n\tFROM\r\n\t(\r\n\t\tSELECT m.* \r\n\t\tFROM cdm_ibm_mdcd_v993.dbo.measurement m\r\n\t\t\r\n\t\tWHERE m.measurement_concept_id =  3013869\r\n\t\tAND m.unit_concept_id = 8554\r\n\t\tAND m.value_as_number IS NOT NULL\r\n\t\tAND m.value_as_number >    1000.0\r\n\t) violated_rows\r\n) violated_row_count,\r\n( \r\n\tSELECT COUNT_BIG(*) AS num_rows\r\n\tFROM cdm_ibm_mdcd_v993.dbo.measurement m\r\n\t\r\n\tWHERE measurement_concept_id =  3013869\r\n\tAND unit_concept_id = 8554\r\n\tAND value_as_number IS NOT NULL\r\n) denominator\r\n;","CHECK_NAME":"plausibleValueHigh","CHECK_LEVEL":"CONCEPT","CHECK_DESCRIPTION":"For the combination of CONCEPT_ID  3013869 (Basophils/100 leukocytes in Blood by Automated count) and UNIT_CONCEPT_ID 8554 (percent), the number and percent of records that have a value higher than    1000.0.","CDM_TABLE_NAME":"MEASUREMENT","CDM_FIELD_NAME":"MEASUREMENT_CONCEPT_ID","CONCEPT_ID":" 3013869","UNIT_CONCEPT_ID":"8554","SQL_FILE":"concept_plausible_value_high.sql","CATEGORY":"Plausibility","SUBCATEGORY":"Atemporal","CONTEXT":"Verification","checkId":2371,"FAILED":0,"THRESHOLD_VALUE":5,"_row":"19.390"},{"NUM_VIOLATED_ROWS":0,"PCT_VIOLATED_ROWS":0,"NUM_DENOMINATOR_ROWS":0,"EXECUTION_TIME":"5.620857 secs","QUERY_TEXT":"\r\n/*********\r\nCONCEPT LEVEL check:\r\nPLAUSIBLE_VALUE_HIGH - find any MEASUREMENT records that have VALUE_AS_NUMBER with non-null value > plausible high value\r\n\r\nParameters used in this template:\r\ncdmDatabaseSchema = cdm_ibm_mdcd_v993.dbo\r\nconceptId =  3014173\r\nunitConceptId = 8729\r\nplausibleValueHigh =     373.0\r\n\r\n**********/\r\n\r\n\r\nSELECT num_violated_rows, CASE WHEN denominator.num_rows = 0 THEN 0 ELSE 1.0*num_violated_rows/denominator.num_rows END  AS pct_violated_rows,\r\n  denominator.num_rows as num_denominator_rows\r\nFROM\r\n(\r\n\tSELECT COUNT_BIG(*) AS num_violated_rows\r\n\tFROM\r\n\t(\r\n\t\tSELECT m.* \r\n\t\tFROM cdm_ibm_mdcd_v993.dbo.measurement m\r\n\t\t\r\n\t\tWHERE m.measurement_concept_id =  3014173\r\n\t\tAND m.unit_concept_id = 8729\r\n\t\tAND m.value_as_number IS NOT NULL\r\n\t\tAND m.value_as_number >     373.0\r\n\t) violated_rows\r\n) violated_row_count,\r\n( \r\n\tSELECT COUNT_BIG(*) AS num_rows\r\n\tFROM cdm_ibm_mdcd_v993.dbo.measurement m\r\n\t\r\n\tWHERE measurement_concept_id =  3014173\r\n\tAND unit_concept_id = 8729\r\n\tAND value_as_number IS NOT NULL\r\n) denominator\r\n;","CHECK_NAME":"plausibleValueHigh","CHECK_LEVEL":"CONCEPT","CHECK_DESCRIPTION":"For the combination of CONCEPT_ID  3014173 (Calcitriol [Mass/volume] in Serum or Plasma) and UNIT_CONCEPT_ID 8729 (picomole per liter), the number and percent of records that have a value higher than     373.0.","CDM_TABLE_NAME":"MEASUREMENT","CDM_FIELD_NAME":"MEASUREMENT_CONCEPT_ID","CONCEPT_ID":" 3014173","UNIT_CONCEPT_ID":"8729","SQL_FILE":"concept_plausible_value_high.sql","CATEGORY":"Plausibility","SUBCATEGORY":"Atemporal","CONTEXT":"Verification","checkId":2372,"FAILED":0,"THRESHOLD_VALUE":5,"_row":"19.391"},{"NUM_VIOLATED_ROWS":0,"PCT_VIOLATED_ROWS":0,"NUM_DENOMINATOR_ROWS":0,"EXECUTION_TIME":"0.657976 secs","QUERY_TEXT":"\r\n/*********\r\nCONCEPT LEVEL check:\r\nPLAUSIBLE_VALUE_HIGH - find any MEASUREMENT records that have VALUE_AS_NUMBER with non-null value > plausible high value\r\n\r\nParameters used in this template:\r\ncdmDatabaseSchema = cdm_ibm_mdcd_v993.dbo\r\nconceptId =  3014173\r\nunitConceptId = 8842\r\nplausibleValueHigh =      81.0\r\n\r\n**********/\r\n\r\n\r\nSELECT num_violated_rows, CASE WHEN denominator.num_rows = 0 THEN 0 ELSE 1.0*num_violated_rows/denominator.num_rows END  AS pct_violated_rows,\r\n  denominator.num_rows as num_denominator_rows\r\nFROM\r\n(\r\n\tSELECT COUNT_BIG(*) AS num_violated_rows\r\n\tFROM\r\n\t(\r\n\t\tSELECT m.* \r\n\t\tFROM cdm_ibm_mdcd_v993.dbo.measurement m\r\n\t\t\r\n\t\tWHERE m.measurement_concept_id =  3014173\r\n\t\tAND m.unit_concept_id = 8842\r\n\t\tAND m.value_as_number IS NOT NULL\r\n\t\tAND m.value_as_number >      81.0\r\n\t) violated_rows\r\n) violated_row_count,\r\n( \r\n\tSELECT COUNT_BIG(*) AS num_rows\r\n\tFROM cdm_ibm_mdcd_v993.dbo.measurement m\r\n\t\r\n\tWHERE measurement_concept_id =  3014173\r\n\tAND unit_concept_id = 8842\r\n\tAND value_as_number IS NOT NULL\r\n) denominator\r\n;","CHECK_NAME":"plausibleValueHigh","CHECK_LEVEL":"CONCEPT","CHECK_DESCRIPTION":"For the combination of CONCEPT_ID  3014173 (Calcitriol [Mass/volume] in Serum or Plasma) and UNIT_CONCEPT_ID 8842 (nanogram per milliliter), the number and percent of records that have a value higher than      81.0.","CDM_TABLE_NAME":"MEASUREMENT","CDM_FIELD_NAME":"MEASUREMENT_CONCEPT_ID","CONCEPT_ID":" 3014173","UNIT_CONCEPT_ID":"8842","SQL_FILE":"concept_plausible_value_high.sql","CATEGORY":"Plausibility","SUBCATEGORY":"Atemporal","CONTEXT":"Verification","checkId":2373,"FAILED":0,"THRESHOLD_VALUE":5,"_row":"19.392"},{"NUM_VIOLATED_ROWS":0,"PCT_VIOLATED_ROWS":0,"NUM_DENOMINATOR_ROWS":0,"EXECUTION_TIME":"0.490991 secs","QUERY_TEXT":"\r\n/*********\r\nCONCEPT LEVEL check:\r\nPLAUSIBLE_VALUE_HIGH - find any MEASUREMENT records that have VALUE_AS_NUMBER with non-null value > plausible high value\r\n\r\nParameters used in this template:\r\ncdmDatabaseSchema = cdm_ibm_mdcd_v993.dbo\r\nconceptId =  3014173\r\nunitConceptId = 8845\r\nplausibleValueHigh =      90.0\r\n\r\n**********/\r\n\r\n\r\nSELECT num_violated_rows, CASE WHEN denominator.num_rows = 0 THEN 0 ELSE 1.0*num_violated_rows/denominator.num_rows END  AS pct_violated_rows,\r\n  denominator.num_rows as num_denominator_rows\r\nFROM\r\n(\r\n\tSELECT COUNT_BIG(*) AS num_violated_rows\r\n\tFROM\r\n\t(\r\n\t\tSELECT m.* \r\n\t\tFROM cdm_ibm_mdcd_v993.dbo.measurement m\r\n\t\t\r\n\t\tWHERE m.measurement_concept_id =  3014173\r\n\t\tAND m.unit_concept_id = 8845\r\n\t\tAND m.value_as_number IS NOT NULL\r\n\t\tAND m.value_as_number >      90.0\r\n\t) violated_rows\r\n) violated_row_count,\r\n( \r\n\tSELECT COUNT_BIG(*) AS num_rows\r\n\tFROM cdm_ibm_mdcd_v993.dbo.measurement m\r\n\t\r\n\tWHERE measurement_concept_id =  3014173\r\n\tAND unit_concept_id = 8845\r\n\tAND value_as_number IS NOT NULL\r\n) denominator\r\n;","CHECK_NAME":"plausibleValueHigh","CHECK_LEVEL":"CONCEPT","CHECK_DESCRIPTION":"For the combination of CONCEPT_ID  3014173 (Calcitriol [Mass/volume] in Serum or Plasma) and UNIT_CONCEPT_ID 8845 (picogram per milliliter), the number and percent of records that have a value higher than      90.0.","CDM_TABLE_NAME":"MEASUREMENT","CDM_FIELD_NAME":"MEASUREMENT_CONCEPT_ID","CONCEPT_ID":" 3014173","UNIT_CONCEPT_ID":"8845","SQL_FILE":"concept_plausible_value_high.sql","CATEGORY":"Plausibility","SUBCATEGORY":"Atemporal","CONTEXT":"Verification","checkId":2374,"FAILED":0,"THRESHOLD_VALUE":5,"_row":"19.393"},{"NUM_VIOLATED_ROWS":0,"PCT_VIOLATED_ROWS":0,"NUM_DENOMINATOR_ROWS":0,"EXECUTION_TIME":"6.765818 secs","QUERY_TEXT":"\r\n/*********\r\nCONCEPT LEVEL check:\r\nPLAUSIBLE_VALUE_HIGH - find any MEASUREMENT records that have VALUE_AS_NUMBER with non-null value > plausible high value\r\n\r\nParameters used in this template:\r\ncdmDatabaseSchema = cdm_ibm_mdcd_v993.dbo\r\nconceptId =  3014576\r\nunitConceptId = 8713\r\nplausibleValueHigh =      37.0\r\n\r\n**********/\r\n\r\n\r\nSELECT num_violated_rows, CASE WHEN denominator.num_rows = 0 THEN 0 ELSE 1.0*num_violated_rows/denominator.num_rows END  AS pct_violated_rows,\r\n  denominator.num_rows as num_denominator_rows\r\nFROM\r\n(\r\n\tSELECT COUNT_BIG(*) AS num_violated_rows\r\n\tFROM\r\n\t(\r\n\t\tSELECT m.* \r\n\t\tFROM cdm_ibm_mdcd_v993.dbo.measurement m\r\n\t\t\r\n\t\tWHERE m.measurement_concept_id =  3014576\r\n\t\tAND m.unit_concept_id = 8713\r\n\t\tAND m.value_as_number IS NOT NULL\r\n\t\tAND m.value_as_number >      37.0\r\n\t) violated_rows\r\n) violated_row_count,\r\n( \r\n\tSELECT COUNT_BIG(*) AS num_rows\r\n\tFROM cdm_ibm_mdcd_v993.dbo.measurement m\r\n\t\r\n\tWHERE measurement_concept_id =  3014576\r\n\tAND unit_concept_id = 8713\r\n\tAND value_as_number IS NOT NULL\r\n) denominator\r\n;","CHECK_NAME":"plausibleValueHigh","CHECK_LEVEL":"CONCEPT","CHECK_DESCRIPTION":"For the combination of CONCEPT_ID  3014576 (Chloride [Moles/volume] in Serum or Plasma) and UNIT_CONCEPT_ID 8713 (gram per deciliter), the number and percent of records that have a value higher than      37.0.","CDM_TABLE_NAME":"MEASUREMENT","CDM_FIELD_NAME":"MEASUREMENT_CONCEPT_ID","CONCEPT_ID":" 3014576","UNIT_CONCEPT_ID":"8713","SQL_FILE":"concept_plausible_value_high.sql","CATEGORY":"Plausibility","SUBCATEGORY":"Atemporal","CONTEXT":"Verification","checkId":2375,"FAILED":0,"THRESHOLD_VALUE":5,"_row":"19.394"},{"NUM_VIOLATED_ROWS":0,"PCT_VIOLATED_ROWS":0,"NUM_DENOMINATOR_ROWS":0,"EXECUTION_TIME":"0.525972 secs","QUERY_TEXT":"\r\n/*********\r\nCONCEPT LEVEL check:\r\nPLAUSIBLE_VALUE_HIGH - find any MEASUREMENT records that have VALUE_AS_NUMBER with non-null value > plausible high value\r\n\r\nParameters used in this template:\r\ncdmDatabaseSchema = cdm_ibm_mdcd_v993.dbo\r\nconceptId =  3014576\r\nunitConceptId = 8753\r\nplausibleValueHigh =     108.0\r\n\r\n**********/\r\n\r\n\r\nSELECT num_violated_rows, CASE WHEN denominator.num_rows = 0 THEN 0 ELSE 1.0*num_violated_rows/denominator.num_rows END  AS pct_violated_rows,\r\n  denominator.num_rows as num_denominator_rows\r\nFROM\r\n(\r\n\tSELECT COUNT_BIG(*) AS num_violated_rows\r\n\tFROM\r\n\t(\r\n\t\tSELECT m.* \r\n\t\tFROM cdm_ibm_mdcd_v993.dbo.measurement m\r\n\t\t\r\n\t\tWHERE m.measurement_concept_id =  3014576\r\n\t\tAND m.unit_concept_id = 8753\r\n\t\tAND m.value_as_number IS NOT NULL\r\n\t\tAND m.value_as_number >     108.0\r\n\t) violated_rows\r\n) violated_row_count,\r\n( \r\n\tSELECT COUNT_BIG(*) AS num_rows\r\n\tFROM cdm_ibm_mdcd_v993.dbo.measurement m\r\n\t\r\n\tWHERE measurement_concept_id =  3014576\r\n\tAND unit_concept_id = 8753\r\n\tAND value_as_number IS NOT NULL\r\n) denominator\r\n;","CHECK_NAME":"plausibleValueHigh","CHECK_LEVEL":"CONCEPT","CHECK_DESCRIPTION":"For the combination of CONCEPT_ID  3014576 (Chloride [Moles/volume] in Serum or Plasma) and UNIT_CONCEPT_ID 8753 (millimole per liter), the number and percent of records that have a value higher than     108.0.","CDM_TABLE_NAME":"MEASUREMENT","CDM_FIELD_NAME":"MEASUREMENT_CONCEPT_ID","CONCEPT_ID":" 3014576","UNIT_CONCEPT_ID":"8753","SQL_FILE":"concept_plausible_value_high.sql","CATEGORY":"Plausibility","SUBCATEGORY":"Atemporal","CONTEXT":"Verification","checkId":2376,"FAILED":0,"THRESHOLD_VALUE":5,"_row":"19.395"},{"NUM_VIOLATED_ROWS":0,"PCT_VIOLATED_ROWS":0,"NUM_DENOMINATOR_ROWS":0,"EXECUTION_TIME":"0.496991 secs","QUERY_TEXT":"\r\n/*********\r\nCONCEPT LEVEL check:\r\nPLAUSIBLE_VALUE_HIGH - find any MEASUREMENT records that have VALUE_AS_NUMBER with non-null value > plausible high value\r\n\r\nParameters used in this template:\r\ncdmDatabaseSchema = cdm_ibm_mdcd_v993.dbo\r\nconceptId =  3014576\r\nunitConceptId = 8840\r\nplausibleValueHigh =     180.0\r\n\r\n**********/\r\n\r\n\r\nSELECT num_violated_rows, CASE WHEN denominator.num_rows = 0 THEN 0 ELSE 1.0*num_violated_rows/denominator.num_rows END  AS pct_violated_rows,\r\n  denominator.num_rows as num_denominator_rows\r\nFROM\r\n(\r\n\tSELECT COUNT_BIG(*) AS num_violated_rows\r\n\tFROM\r\n\t(\r\n\t\tSELECT m.* \r\n\t\tFROM cdm_ibm_mdcd_v993.dbo.measurement m\r\n\t\t\r\n\t\tWHERE m.measurement_concept_id =  3014576\r\n\t\tAND m.unit_concept_id = 8840\r\n\t\tAND m.value_as_number IS NOT NULL\r\n\t\tAND m.value_as_number >     180.0\r\n\t) violated_rows\r\n) violated_row_count,\r\n( \r\n\tSELECT COUNT_BIG(*) AS num_rows\r\n\tFROM cdm_ibm_mdcd_v993.dbo.measurement m\r\n\t\r\n\tWHERE measurement_concept_id =  3014576\r\n\tAND unit_concept_id = 8840\r\n\tAND value_as_number IS NOT NULL\r\n) denominator\r\n;","CHECK_NAME":"plausibleValueHigh","CHECK_LEVEL":"CONCEPT","CHECK_DESCRIPTION":"For the combination of CONCEPT_ID  3014576 (Chloride [Moles/volume] in Serum or Plasma) and UNIT_CONCEPT_ID 8840 (milligram per deciliter), the number and percent of records that have a value higher than     180.0.","CDM_TABLE_NAME":"MEASUREMENT","CDM_FIELD_NAME":"MEASUREMENT_CONCEPT_ID","CONCEPT_ID":" 3014576","UNIT_CONCEPT_ID":"8840","SQL_FILE":"concept_plausible_value_high.sql","CATEGORY":"Plausibility","SUBCATEGORY":"Atemporal","CONTEXT":"Verification","checkId":2377,"FAILED":0,"THRESHOLD_VALUE":5,"_row":"19.396"},{"NUM_VIOLATED_ROWS":0,"PCT_VIOLATED_ROWS":0,"NUM_DENOMINATOR_ROWS":0,"EXECUTION_TIME":"0.502973 secs","QUERY_TEXT":"\r\n/*********\r\nCONCEPT LEVEL check:\r\nPLAUSIBLE_VALUE_HIGH - find any MEASUREMENT records that have VALUE_AS_NUMBER with non-null value > plausible high value\r\n\r\nParameters used in this template:\r\ncdmDatabaseSchema = cdm_ibm_mdcd_v993.dbo\r\nconceptId =  3014576\r\nunitConceptId = 8842\r\nplausibleValueHigh =     103.0\r\n\r\n**********/\r\n\r\n\r\nSELECT num_violated_rows, CASE WHEN denominator.num_rows = 0 THEN 0 ELSE 1.0*num_violated_rows/denominator.num_rows END  AS pct_violated_rows,\r\n  denominator.num_rows as num_denominator_rows\r\nFROM\r\n(\r\n\tSELECT COUNT_BIG(*) AS num_violated_rows\r\n\tFROM\r\n\t(\r\n\t\tSELECT m.* \r\n\t\tFROM cdm_ibm_mdcd_v993.dbo.measurement m\r\n\t\t\r\n\t\tWHERE m.measurement_concept_id =  3014576\r\n\t\tAND m.unit_concept_id = 8842\r\n\t\tAND m.value_as_number IS NOT NULL\r\n\t\tAND m.value_as_number >     103.0\r\n\t) violated_rows\r\n) violated_row_count,\r\n( \r\n\tSELECT COUNT_BIG(*) AS num_rows\r\n\tFROM cdm_ibm_mdcd_v993.dbo.measurement m\r\n\t\r\n\tWHERE measurement_concept_id =  3014576\r\n\tAND unit_concept_id = 8842\r\n\tAND value_as_number IS NOT NULL\r\n) denominator\r\n;","CHECK_NAME":"plausibleValueHigh","CHECK_LEVEL":"CONCEPT","CHECK_DESCRIPTION":"For the combination of CONCEPT_ID  3014576 (Chloride [Moles/volume] in Serum or Plasma) and UNIT_CONCEPT_ID 8842 (nanogram per milliliter), the number and percent of records that have a value higher than     103.0.","CDM_TABLE_NAME":"MEASUREMENT","CDM_FIELD_NAME":"MEASUREMENT_CONCEPT_ID","CONCEPT_ID":" 3014576","UNIT_CONCEPT_ID":"8842","SQL_FILE":"concept_plausible_value_high.sql","CATEGORY":"Plausibility","SUBCATEGORY":"Atemporal","CONTEXT":"Verification","checkId":2378,"FAILED":0,"THRESHOLD_VALUE":5,"_row":"19.397"},{"NUM_VIOLATED_ROWS":0,"PCT_VIOLATED_ROWS":0,"NUM_DENOMINATOR_ROWS":0,"EXECUTION_TIME":"0.719979 secs","QUERY_TEXT":"\r\n/*********\r\nCONCEPT LEVEL check:\r\nPLAUSIBLE_VALUE_HIGH - find any MEASUREMENT records that have VALUE_AS_NUMBER with non-null value > plausible high value\r\n\r\nParameters used in this template:\r\ncdmDatabaseSchema = cdm_ibm_mdcd_v993.dbo\r\nconceptId =  3014576\r\nunitConceptId = 9553\r\nplausibleValueHigh =    1000.0\r\n\r\n**********/\r\n\r\n\r\nSELECT num_violated_rows, CASE WHEN denominator.num_rows = 0 THEN 0 ELSE 1.0*num_violated_rows/denominator.num_rows END  AS pct_violated_rows,\r\n  denominator.num_rows as num_denominator_rows\r\nFROM\r\n(\r\n\tSELECT COUNT_BIG(*) AS num_violated_rows\r\n\tFROM\r\n\t(\r\n\t\tSELECT m.* \r\n\t\tFROM cdm_ibm_mdcd_v993.dbo.measurement m\r\n\t\t\r\n\t\tWHERE m.measurement_concept_id =  3014576\r\n\t\tAND m.unit_concept_id = 9553\r\n\t\tAND m.value_as_number IS NOT NULL\r\n\t\tAND m.value_as_number >    1000.0\r\n\t) violated_rows\r\n) violated_row_count,\r\n( \r\n\tSELECT COUNT_BIG(*) AS num_rows\r\n\tFROM cdm_ibm_mdcd_v993.dbo.measurement m\r\n\t\r\n\tWHERE measurement_concept_id =  3014576\r\n\tAND unit_concept_id = 9553\r\n\tAND value_as_number IS NOT NULL\r\n) denominator\r\n;","CHECK_NAME":"plausibleValueHigh","CHECK_LEVEL":"CONCEPT","CHECK_DESCRIPTION":"For the combination of CONCEPT_ID  3014576 (Chloride [Moles/volume] in Serum or Plasma) and UNIT_CONCEPT_ID 9553 (milliequivalent per deciliter), the number and percent of records that have a value higher than    1000.0.","CDM_TABLE_NAME":"MEASUREMENT","CDM_FIELD_NAME":"MEASUREMENT_CONCEPT_ID","CONCEPT_ID":" 3014576","UNIT_CONCEPT_ID":"9553","SQL_FILE":"concept_plausible_value_high.sql","CATEGORY":"Plausibility","SUBCATEGORY":"Atemporal","CONTEXT":"Verification","checkId":2379,"FAILED":0,"THRESHOLD_VALUE":5,"_row":"19.398"},{"NUM_VIOLATED_ROWS":0,"PCT_VIOLATED_ROWS":0,"NUM_DENOMINATOR_ROWS":0,"EXECUTION_TIME":"5.225859 secs","QUERY_TEXT":"\r\n/*********\r\nCONCEPT LEVEL check:\r\nPLAUSIBLE_VALUE_HIGH - find any MEASUREMENT records that have VALUE_AS_NUMBER with non-null value > plausible high value\r\n\r\nParameters used in this template:\r\ncdmDatabaseSchema = cdm_ibm_mdcd_v993.dbo\r\nconceptId =  3014576\r\nunitConceptId = 9557\r\nplausibleValueHigh =    1000.0\r\n\r\n**********/\r\n\r\n\r\nSELECT num_violated_rows, CASE WHEN denominator.num_rows = 0 THEN 0 ELSE 1.0*num_violated_rows/denominator.num_rows END  AS pct_violated_rows,\r\n  denominator.num_rows as num_denominator_rows\r\nFROM\r\n(\r\n\tSELECT COUNT_BIG(*) AS num_violated_rows\r\n\tFROM\r\n\t(\r\n\t\tSELECT m.* \r\n\t\tFROM cdm_ibm_mdcd_v993.dbo.measurement m\r\n\t\t\r\n\t\tWHERE m.measurement_concept_id =  3014576\r\n\t\tAND m.unit_concept_id = 9557\r\n\t\tAND m.value_as_number IS NOT NULL\r\n\t\tAND m.value_as_number >    1000.0\r\n\t) violated_rows\r\n) violated_row_count,\r\n( \r\n\tSELECT COUNT_BIG(*) AS num_rows\r\n\tFROM cdm_ibm_mdcd_v993.dbo.measurement m\r\n\t\r\n\tWHERE measurement_concept_id =  3014576\r\n\tAND unit_concept_id = 9557\r\n\tAND value_as_number IS NOT NULL\r\n) denominator\r\n;","CHECK_NAME":"plausibleValueHigh","CHECK_LEVEL":"CONCEPT","CHECK_DESCRIPTION":"For the combination of CONCEPT_ID  3014576 (Chloride [Moles/volume] in Serum or Plasma) and UNIT_CONCEPT_ID 9557 (milliequivalent per liter), the number and percent of records that have a value higher than    1000.0.","CDM_TABLE_NAME":"MEASUREMENT","CDM_FIELD_NAME":"MEASUREMENT_CONCEPT_ID","CONCEPT_ID":" 3014576","UNIT_CONCEPT_ID":"9557","SQL_FILE":"concept_plausible_value_high.sql","CATEGORY":"Plausibility","SUBCATEGORY":"Atemporal","CONTEXT":"Verification","checkId":2380,"FAILED":0,"THRESHOLD_VALUE":5,"_row":"19.399"},{"NUM_VIOLATED_ROWS":0,"PCT_VIOLATED_ROWS":0,"NUM_DENOMINATOR_ROWS":0,"EXECUTION_TIME":"1.404965 secs","QUERY_TEXT":"\r\n/*********\r\nCONCEPT LEVEL check:\r\nPLAUSIBLE_VALUE_HIGH - find any MEASUREMENT records that have VALUE_AS_NUMBER with non-null value > plausible high value\r\n\r\nParameters used in this template:\r\ncdmDatabaseSchema = cdm_ibm_mdcd_v993.dbo\r\nconceptId =  3014716\r\nunitConceptId = 8840\r\nplausibleValueHigh =     250.0\r\n\r\n**********/\r\n\r\n\r\nSELECT num_violated_rows, CASE WHEN denominator.num_rows = 0 THEN 0 ELSE 1.0*num_violated_rows/denominator.num_rows END  AS pct_violated_rows,\r\n  denominator.num_rows as num_denominator_rows\r\nFROM\r\n(\r\n\tSELECT COUNT_BIG(*) AS num_violated_rows\r\n\tFROM\r\n\t(\r\n\t\tSELECT m.* \r\n\t\tFROM cdm_ibm_mdcd_v993.dbo.measurement m\r\n\t\t\r\n\t\tWHERE m.measurement_concept_id =  3014716\r\n\t\tAND m.unit_concept_id = 8840\r\n\t\tAND m.value_as_number IS NOT NULL\r\n\t\tAND m.value_as_number >     250.0\r\n\t) violated_rows\r\n) violated_row_count,\r\n( \r\n\tSELECT COUNT_BIG(*) AS num_rows\r\n\tFROM cdm_ibm_mdcd_v993.dbo.measurement m\r\n\t\r\n\tWHERE measurement_concept_id =  3014716\r\n\tAND unit_concept_id = 8840\r\n\tAND value_as_number IS NOT NULL\r\n) denominator\r\n;","CHECK_NAME":"plausibleValueHigh","CHECK_LEVEL":"CONCEPT","CHECK_DESCRIPTION":"For the combination of CONCEPT_ID  3014716 (Glucose [Mass/volume] in Serum or Plasma --1 hour post 100 g glucose PO) and UNIT_CONCEPT_ID 8840 (milligram per deciliter), the number and percent of records that have a value higher than     250.0.","CDM_TABLE_NAME":"MEASUREMENT","CDM_FIELD_NAME":"MEASUREMENT_CONCEPT_ID","CONCEPT_ID":" 3014716","UNIT_CONCEPT_ID":"8840","SQL_FILE":"concept_plausible_value_high.sql","CATEGORY":"Plausibility","SUBCATEGORY":"Atemporal","CONTEXT":"Verification","checkId":2381,"FAILED":0,"THRESHOLD_VALUE":5,"_row":"19.400"},{"NUM_VIOLATED_ROWS":0,"PCT_VIOLATED_ROWS":0,"NUM_DENOMINATOR_ROWS":0,"EXECUTION_TIME":"0.775935 secs","QUERY_TEXT":"\r\n/*********\r\nCONCEPT LEVEL check:\r\nPLAUSIBLE_VALUE_HIGH - find any MEASUREMENT records that have VALUE_AS_NUMBER with non-null value > plausible high value\r\n\r\nParameters used in this template:\r\ncdmDatabaseSchema = cdm_ibm_mdcd_v993.dbo\r\nconceptId =  3014791\r\nunitConceptId = 8840\r\nplausibleValueHigh =     130.0\r\n\r\n**********/\r\n\r\n\r\nSELECT num_violated_rows, CASE WHEN denominator.num_rows = 0 THEN 0 ELSE 1.0*num_violated_rows/denominator.num_rows END  AS pct_violated_rows,\r\n  denominator.num_rows as num_denominator_rows\r\nFROM\r\n(\r\n\tSELECT COUNT_BIG(*) AS num_violated_rows\r\n\tFROM\r\n\t(\r\n\t\tSELECT m.* \r\n\t\tFROM cdm_ibm_mdcd_v993.dbo.measurement m\r\n\t\t\r\n\t\tWHERE m.measurement_concept_id =  3014791\r\n\t\tAND m.unit_concept_id = 8840\r\n\t\tAND m.value_as_number IS NOT NULL\r\n\t\tAND m.value_as_number >     130.0\r\n\t) violated_rows\r\n) violated_row_count,\r\n( \r\n\tSELECT COUNT_BIG(*) AS num_rows\r\n\tFROM cdm_ibm_mdcd_v993.dbo.measurement m\r\n\t\r\n\tWHERE measurement_concept_id =  3014791\r\n\tAND unit_concept_id = 8840\r\n\tAND value_as_number IS NOT NULL\r\n) denominator\r\n;","CHECK_NAME":"plausibleValueHigh","CHECK_LEVEL":"CONCEPT","CHECK_DESCRIPTION":"For the combination of CONCEPT_ID  3014791 (Apolipoprotein B [Mass/volume] in Serum or Plasma) and UNIT_CONCEPT_ID 8840 (milligram per deciliter), the number and percent of records that have a value higher than     130.0.","CDM_TABLE_NAME":"MEASUREMENT","CDM_FIELD_NAME":"MEASUREMENT_CONCEPT_ID","CONCEPT_ID":" 3014791","UNIT_CONCEPT_ID":"8840","SQL_FILE":"concept_plausible_value_high.sql","CATEGORY":"Plausibility","SUBCATEGORY":"Atemporal","CONTEXT":"Verification","checkId":2382,"FAILED":0,"THRESHOLD_VALUE":5,"_row":"19.401"},{"NUM_VIOLATED_ROWS":0,"PCT_VIOLATED_ROWS":0,"NUM_DENOMINATOR_ROWS":0,"EXECUTION_TIME":"0.817967 secs","QUERY_TEXT":"\r\n/*********\r\nCONCEPT LEVEL check:\r\nPLAUSIBLE_VALUE_HIGH - find any MEASUREMENT records that have VALUE_AS_NUMBER with non-null value > plausible high value\r\n\r\nParameters used in this template:\r\ncdmDatabaseSchema = cdm_ibm_mdcd_v993.dbo\r\nconceptId =  3015076\r\nunitConceptId = 8554\r\nplausibleValueHigh =     100.0\r\n\r\n**********/\r\n\r\n\r\nSELECT num_violated_rows, CASE WHEN denominator.num_rows = 0 THEN 0 ELSE 1.0*num_violated_rows/denominator.num_rows END  AS pct_violated_rows,\r\n  denominator.num_rows as num_denominator_rows\r\nFROM\r\n(\r\n\tSELECT COUNT_BIG(*) AS num_violated_rows\r\n\tFROM\r\n\t(\r\n\t\tSELECT m.* \r\n\t\tFROM cdm_ibm_mdcd_v993.dbo.measurement m\r\n\t\t\r\n\t\tWHERE m.measurement_concept_id =  3015076\r\n\t\tAND m.unit_concept_id = 8554\r\n\t\tAND m.value_as_number IS NOT NULL\r\n\t\tAND m.value_as_number >     100.0\r\n\t) violated_rows\r\n) violated_row_count,\r\n( \r\n\tSELECT COUNT_BIG(*) AS num_rows\r\n\tFROM cdm_ibm_mdcd_v993.dbo.measurement m\r\n\t\r\n\tWHERE measurement_concept_id =  3015076\r\n\tAND unit_concept_id = 8554\r\n\tAND value_as_number IS NOT NULL\r\n) denominator\r\n;","CHECK_NAME":"plausibleValueHigh","CHECK_LEVEL":"CONCEPT","CHECK_DESCRIPTION":"For the combination of CONCEPT_ID  3015076 (Soybean IgE Ab [Units/volume] in Serum) and UNIT_CONCEPT_ID 8554 (percent), the number and percent of records that have a value higher than     100.0.","CDM_TABLE_NAME":"MEASUREMENT","CDM_FIELD_NAME":"MEASUREMENT_CONCEPT_ID","CONCEPT_ID":" 3015076","UNIT_CONCEPT_ID":"8554","SQL_FILE":"concept_plausible_value_high.sql","CATEGORY":"Plausibility","SUBCATEGORY":"Atemporal","CONTEXT":"Verification","checkId":2383,"FAILED":0,"THRESHOLD_VALUE":5,"_row":"19.402"},{"NUM_VIOLATED_ROWS":0,"PCT_VIOLATED_ROWS":0,"NUM_DENOMINATOR_ROWS":0,"EXECUTION_TIME":"0.989973 secs","QUERY_TEXT":"\r\n/*********\r\nCONCEPT LEVEL check:\r\nPLAUSIBLE_VALUE_HIGH - find any MEASUREMENT records that have VALUE_AS_NUMBER with non-null value > plausible high value\r\n\r\nParameters used in this template:\r\ncdmDatabaseSchema = cdm_ibm_mdcd_v993.dbo\r\nconceptId =  3015183\r\nunitConceptId = 8554\r\nplausibleValueHigh =     100.0\r\n\r\n**********/\r\n\r\n\r\nSELECT num_violated_rows, CASE WHEN denominator.num_rows = 0 THEN 0 ELSE 1.0*num_violated_rows/denominator.num_rows END  AS pct_violated_rows,\r\n  denominator.num_rows as num_denominator_rows\r\nFROM\r\n(\r\n\tSELECT COUNT_BIG(*) AS num_violated_rows\r\n\tFROM\r\n\t(\r\n\t\tSELECT m.* \r\n\t\tFROM cdm_ibm_mdcd_v993.dbo.measurement m\r\n\t\t\r\n\t\tWHERE m.measurement_concept_id =  3015183\r\n\t\tAND m.unit_concept_id = 8554\r\n\t\tAND m.value_as_number IS NOT NULL\r\n\t\tAND m.value_as_number >     100.0\r\n\t) violated_rows\r\n) violated_row_count,\r\n( \r\n\tSELECT COUNT_BIG(*) AS num_rows\r\n\tFROM cdm_ibm_mdcd_v993.dbo.measurement m\r\n\t\r\n\tWHERE measurement_concept_id =  3015183\r\n\tAND unit_concept_id = 8554\r\n\tAND value_as_number IS NOT NULL\r\n) denominator\r\n;","CHECK_NAME":"plausibleValueHigh","CHECK_LEVEL":"CONCEPT","CHECK_DESCRIPTION":"For the combination of CONCEPT_ID  3015183 (Erythrocyte sedimentation rate) and UNIT_CONCEPT_ID 8554 (percent), the number and percent of records that have a value higher than     100.0.","CDM_TABLE_NAME":"MEASUREMENT","CDM_FIELD_NAME":"MEASUREMENT_CONCEPT_ID","CONCEPT_ID":" 3015183","UNIT_CONCEPT_ID":"8554","SQL_FILE":"concept_plausible_value_high.sql","CATEGORY":"Plausibility","SUBCATEGORY":"Atemporal","CONTEXT":"Verification","checkId":2384,"FAILED":0,"THRESHOLD_VALUE":5,"_row":"19.403"},{"NUM_VIOLATED_ROWS":0,"PCT_VIOLATED_ROWS":0,"NUM_DENOMINATOR_ROWS":0,"EXECUTION_TIME":"0.995971 secs","QUERY_TEXT":"\r\n/*********\r\nCONCEPT LEVEL check:\r\nPLAUSIBLE_VALUE_HIGH - find any MEASUREMENT records that have VALUE_AS_NUMBER with non-null value > plausible high value\r\n\r\nParameters used in this template:\r\ncdmDatabaseSchema = cdm_ibm_mdcd_v993.dbo\r\nconceptId =  3015183\r\nunitConceptId = 8752\r\nplausibleValueHigh =     100.0\r\n\r\n**********/\r\n\r\n\r\nSELECT num_violated_rows, CASE WHEN denominator.num_rows = 0 THEN 0 ELSE 1.0*num_violated_rows/denominator.num_rows END  AS pct_violated_rows,\r\n  denominator.num_rows as num_denominator_rows\r\nFROM\r\n(\r\n\tSELECT COUNT_BIG(*) AS num_violated_rows\r\n\tFROM\r\n\t(\r\n\t\tSELECT m.* \r\n\t\tFROM cdm_ibm_mdcd_v993.dbo.measurement m\r\n\t\t\r\n\t\tWHERE m.measurement_concept_id =  3015183\r\n\t\tAND m.unit_concept_id = 8752\r\n\t\tAND m.value_as_number IS NOT NULL\r\n\t\tAND m.value_as_number >     100.0\r\n\t) violated_rows\r\n) violated_row_count,\r\n( \r\n\tSELECT COUNT_BIG(*) AS num_rows\r\n\tFROM cdm_ibm_mdcd_v993.dbo.measurement m\r\n\t\r\n\tWHERE measurement_concept_id =  3015183\r\n\tAND unit_concept_id = 8752\r\n\tAND value_as_number IS NOT NULL\r\n) denominator\r\n;","CHECK_NAME":"plausibleValueHigh","CHECK_LEVEL":"CONCEPT","CHECK_DESCRIPTION":"For the combination of CONCEPT_ID  3015183 (Erythrocyte sedimentation rate) and UNIT_CONCEPT_ID 8752 (millimeter per hour), the number and percent of records that have a value higher than     100.0.","CDM_TABLE_NAME":"MEASUREMENT","CDM_FIELD_NAME":"MEASUREMENT_CONCEPT_ID","CONCEPT_ID":" 3015183","UNIT_CONCEPT_ID":"8752","SQL_FILE":"concept_plausible_value_high.sql","CATEGORY":"Plausibility","SUBCATEGORY":"Atemporal","CONTEXT":"Verification","checkId":2385,"FAILED":0,"THRESHOLD_VALUE":5,"_row":"19.404"},{"NUM_VIOLATED_ROWS":0,"PCT_VIOLATED_ROWS":0,"NUM_DENOMINATOR_ROWS":0,"EXECUTION_TIME":"10.601709 secs","QUERY_TEXT":"\r\n/*********\r\nCONCEPT LEVEL check:\r\nPLAUSIBLE_VALUE_HIGH - find any MEASUREMENT records that have VALUE_AS_NUMBER with non-null value > plausible high value\r\n\r\nParameters used in this template:\r\ncdmDatabaseSchema = cdm_ibm_mdcd_v993.dbo\r\nconceptId =  3015280\r\nunitConceptId = 8848\r\nplausibleValueHigh =     326.0\r\n\r\n**********/\r\n\r\n\r\nSELECT num_violated_rows, CASE WHEN denominator.num_rows = 0 THEN 0 ELSE 1.0*num_violated_rows/denominator.num_rows END  AS pct_violated_rows,\r\n  denominator.num_rows as num_denominator_rows\r\nFROM\r\n(\r\n\tSELECT COUNT_BIG(*) AS num_violated_rows\r\n\tFROM\r\n\t(\r\n\t\tSELECT m.* \r\n\t\tFROM cdm_ibm_mdcd_v993.dbo.measurement m\r\n\t\t\r\n\t\tWHERE m.measurement_concept_id =  3015280\r\n\t\tAND m.unit_concept_id = 8848\r\n\t\tAND m.value_as_number IS NOT NULL\r\n\t\tAND m.value_as_number >     326.0\r\n\t) violated_rows\r\n) violated_row_count,\r\n( \r\n\tSELECT COUNT_BIG(*) AS num_rows\r\n\tFROM cdm_ibm_mdcd_v993.dbo.measurement m\r\n\t\r\n\tWHERE measurement_concept_id =  3015280\r\n\tAND unit_concept_id = 8848\r\n\tAND value_as_number IS NOT NULL\r\n) denominator\r\n;","CHECK_NAME":"plausibleValueHigh","CHECK_LEVEL":"CONCEPT","CHECK_DESCRIPTION":"For the combination of CONCEPT_ID  3015280 (Blasts [#/volume] in Blood by Manual count) and UNIT_CONCEPT_ID 8848 (thousand per microliter), the number and percent of records that have a value higher than     326.0.","CDM_TABLE_NAME":"MEASUREMENT","CDM_FIELD_NAME":"MEASUREMENT_CONCEPT_ID","CONCEPT_ID":" 3015280","UNIT_CONCEPT_ID":"8848","SQL_FILE":"concept_plausible_value_high.sql","CATEGORY":"Plausibility","SUBCATEGORY":"Atemporal","CONTEXT":"Verification","checkId":2386,"FAILED":0,"THRESHOLD_VALUE":5,"_row":"19.405"},{"NUM_VIOLATED_ROWS":0,"PCT_VIOLATED_ROWS":0,"NUM_DENOMINATOR_ROWS":0,"EXECUTION_TIME":"3.000917 secs","QUERY_TEXT":"\r\n/*********\r\nCONCEPT LEVEL check:\r\nPLAUSIBLE_VALUE_HIGH - find any MEASUREMENT records that have VALUE_AS_NUMBER with non-null value > plausible high value\r\n\r\nParameters used in this template:\r\ncdmDatabaseSchema = cdm_ibm_mdcd_v993.dbo\r\nconceptId =  3015375\r\nunitConceptId = 8751\r\nplausibleValueHigh =       6.0\r\n\r\n**********/\r\n\r\n\r\nSELECT num_violated_rows, CASE WHEN denominator.num_rows = 0 THEN 0 ELSE 1.0*num_violated_rows/denominator.num_rows END  AS pct_violated_rows,\r\n  denominator.num_rows as num_denominator_rows\r\nFROM\r\n(\r\n\tSELECT COUNT_BIG(*) AS num_violated_rows\r\n\tFROM\r\n\t(\r\n\t\tSELECT m.* \r\n\t\tFROM cdm_ibm_mdcd_v993.dbo.measurement m\r\n\t\t\r\n\t\tWHERE m.measurement_concept_id =  3015375\r\n\t\tAND m.unit_concept_id = 8751\r\n\t\tAND m.value_as_number IS NOT NULL\r\n\t\tAND m.value_as_number >       6.0\r\n\t) violated_rows\r\n) violated_row_count,\r\n( \r\n\tSELECT COUNT_BIG(*) AS num_rows\r\n\tFROM cdm_ibm_mdcd_v993.dbo.measurement m\r\n\t\r\n\tWHERE measurement_concept_id =  3015375\r\n\tAND unit_concept_id = 8751\r\n\tAND value_as_number IS NOT NULL\r\n) denominator\r\n;","CHECK_NAME":"plausibleValueHigh","CHECK_LEVEL":"CONCEPT","CHECK_DESCRIPTION":"For the combination of CONCEPT_ID  3015375 (Amiodarone [Mass/volume] in Serum or Plasma) and UNIT_CONCEPT_ID 8751 (milligram per liter), the number and percent of records that have a value higher than       6.0.","CDM_TABLE_NAME":"MEASUREMENT","CDM_FIELD_NAME":"MEASUREMENT_CONCEPT_ID","CONCEPT_ID":" 3015375","UNIT_CONCEPT_ID":"8751","SQL_FILE":"concept_plausible_value_high.sql","CATEGORY":"Plausibility","SUBCATEGORY":"Atemporal","CONTEXT":"Verification","checkId":2387,"FAILED":0,"THRESHOLD_VALUE":5,"_row":"19.406"},{"NUM_VIOLATED_ROWS":0,"PCT_VIOLATED_ROWS":0,"NUM_DENOMINATOR_ROWS":0,"EXECUTION_TIME":"0.502989 secs","QUERY_TEXT":"\r\n/*********\r\nCONCEPT LEVEL check:\r\nPLAUSIBLE_VALUE_HIGH - find any MEASUREMENT records that have VALUE_AS_NUMBER with non-null value > plausible high value\r\n\r\nParameters used in this template:\r\ncdmDatabaseSchema = cdm_ibm_mdcd_v993.dbo\r\nconceptId =  3015375\r\nunitConceptId = 8859\r\nplausibleValueHigh =     556.0\r\n\r\n**********/\r\n\r\n\r\nSELECT num_violated_rows, CASE WHEN denominator.num_rows = 0 THEN 0 ELSE 1.0*num_violated_rows/denominator.num_rows END  AS pct_violated_rows,\r\n  denominator.num_rows as num_denominator_rows\r\nFROM\r\n(\r\n\tSELECT COUNT_BIG(*) AS num_violated_rows\r\n\tFROM\r\n\t(\r\n\t\tSELECT m.* \r\n\t\tFROM cdm_ibm_mdcd_v993.dbo.measurement m\r\n\t\t\r\n\t\tWHERE m.measurement_concept_id =  3015375\r\n\t\tAND m.unit_concept_id = 8859\r\n\t\tAND m.value_as_number IS NOT NULL\r\n\t\tAND m.value_as_number >     556.0\r\n\t) violated_rows\r\n) violated_row_count,\r\n( \r\n\tSELECT COUNT_BIG(*) AS num_rows\r\n\tFROM cdm_ibm_mdcd_v993.dbo.measurement m\r\n\t\r\n\tWHERE measurement_concept_id =  3015375\r\n\tAND unit_concept_id = 8859\r\n\tAND value_as_number IS NOT NULL\r\n) denominator\r\n;","CHECK_NAME":"plausibleValueHigh","CHECK_LEVEL":"CONCEPT","CHECK_DESCRIPTION":"For the combination of CONCEPT_ID  3015375 (Amiodarone [Mass/volume] in Serum or Plasma) and UNIT_CONCEPT_ID 8859 (microgram per milliliter), the number and percent of records that have a value higher than     556.0.","CDM_TABLE_NAME":"MEASUREMENT","CDM_FIELD_NAME":"MEASUREMENT_CONCEPT_ID","CONCEPT_ID":" 3015375","UNIT_CONCEPT_ID":"8859","SQL_FILE":"concept_plausible_value_high.sql","CATEGORY":"Plausibility","SUBCATEGORY":"Atemporal","CONTEXT":"Verification","checkId":2388,"FAILED":0,"THRESHOLD_VALUE":5,"_row":"19.407"},{"NUM_VIOLATED_ROWS":0,"PCT_VIOLATED_ROWS":0,"NUM_DENOMINATOR_ROWS":0,"EXECUTION_TIME":"5.460849 secs","QUERY_TEXT":"\r\n/*********\r\nCONCEPT LEVEL check:\r\nPLAUSIBLE_VALUE_HIGH - find any MEASUREMENT records that have VALUE_AS_NUMBER with non-null value > plausible high value\r\n\r\nParameters used in this template:\r\ncdmDatabaseSchema = cdm_ibm_mdcd_v993.dbo\r\nconceptId =  3015377\r\nunitConceptId = 8713\r\nplausibleValueHigh =      37.0\r\n\r\n**********/\r\n\r\n\r\nSELECT num_violated_rows, CASE WHEN denominator.num_rows = 0 THEN 0 ELSE 1.0*num_violated_rows/denominator.num_rows END  AS pct_violated_rows,\r\n  denominator.num_rows as num_denominator_rows\r\nFROM\r\n(\r\n\tSELECT COUNT_BIG(*) AS num_violated_rows\r\n\tFROM\r\n\t(\r\n\t\tSELECT m.* \r\n\t\tFROM cdm_ibm_mdcd_v993.dbo.measurement m\r\n\t\t\r\n\t\tWHERE m.measurement_concept_id =  3015377\r\n\t\tAND m.unit_concept_id = 8713\r\n\t\tAND m.value_as_number IS NOT NULL\r\n\t\tAND m.value_as_number >      37.0\r\n\t) violated_rows\r\n) violated_row_count,\r\n( \r\n\tSELECT COUNT_BIG(*) AS num_rows\r\n\tFROM cdm_ibm_mdcd_v993.dbo.measurement m\r\n\t\r\n\tWHERE measurement_concept_id =  3015377\r\n\tAND unit_concept_id = 8713\r\n\tAND value_as_number IS NOT NULL\r\n) denominator\r\n;","CHECK_NAME":"plausibleValueHigh","CHECK_LEVEL":"CONCEPT","CHECK_DESCRIPTION":"For the combination of CONCEPT_ID  3015377 (Calcium [Moles/volume] in Serum or Plasma) and UNIT_CONCEPT_ID 8713 (gram per deciliter), the number and percent of records that have a value higher than      37.0.","CDM_TABLE_NAME":"MEASUREMENT","CDM_FIELD_NAME":"MEASUREMENT_CONCEPT_ID","CONCEPT_ID":" 3015377","UNIT_CONCEPT_ID":"8713","SQL_FILE":"concept_plausible_value_high.sql","CATEGORY":"Plausibility","SUBCATEGORY":"Atemporal","CONTEXT":"Verification","checkId":2389,"FAILED":0,"THRESHOLD_VALUE":5,"_row":"19.408"},{"NUM_VIOLATED_ROWS":0,"PCT_VIOLATED_ROWS":0,"NUM_DENOMINATOR_ROWS":0,"EXECUTION_TIME":"0.816952 secs","QUERY_TEXT":"\r\n/*********\r\nCONCEPT LEVEL check:\r\nPLAUSIBLE_VALUE_HIGH - find any MEASUREMENT records that have VALUE_AS_NUMBER with non-null value > plausible high value\r\n\r\nParameters used in this template:\r\ncdmDatabaseSchema = cdm_ibm_mdcd_v993.dbo\r\nconceptId =  3015377\r\nunitConceptId = 8753\r\nplausibleValueHigh =      13.0\r\n\r\n**********/\r\n\r\n\r\nSELECT num_violated_rows, CASE WHEN denominator.num_rows = 0 THEN 0 ELSE 1.0*num_violated_rows/denominator.num_rows END  AS pct_violated_rows,\r\n  denominator.num_rows as num_denominator_rows\r\nFROM\r\n(\r\n\tSELECT COUNT_BIG(*) AS num_violated_rows\r\n\tFROM\r\n\t(\r\n\t\tSELECT m.* \r\n\t\tFROM cdm_ibm_mdcd_v993.dbo.measurement m\r\n\t\t\r\n\t\tWHERE m.measurement_concept_id =  3015377\r\n\t\tAND m.unit_concept_id = 8753\r\n\t\tAND m.value_as_number IS NOT NULL\r\n\t\tAND m.value_as_number >      13.0\r\n\t) violated_rows\r\n) violated_row_count,\r\n( \r\n\tSELECT COUNT_BIG(*) AS num_rows\r\n\tFROM cdm_ibm_mdcd_v993.dbo.measurement m\r\n\t\r\n\tWHERE measurement_concept_id =  3015377\r\n\tAND unit_concept_id = 8753\r\n\tAND value_as_number IS NOT NULL\r\n) denominator\r\n;","CHECK_NAME":"plausibleValueHigh","CHECK_LEVEL":"CONCEPT","CHECK_DESCRIPTION":"For the combination of CONCEPT_ID  3015377 (Calcium [Moles/volume] in Serum or Plasma) and UNIT_CONCEPT_ID 8753 (millimole per liter), the number and percent of records that have a value higher than      13.0.","CDM_TABLE_NAME":"MEASUREMENT","CDM_FIELD_NAME":"MEASUREMENT_CONCEPT_ID","CONCEPT_ID":" 3015377","UNIT_CONCEPT_ID":"8753","SQL_FILE":"concept_plausible_value_high.sql","CATEGORY":"Plausibility","SUBCATEGORY":"Atemporal","CONTEXT":"Verification","checkId":2390,"FAILED":0,"THRESHOLD_VALUE":5,"_row":"19.409"},{"NUM_VIOLATED_ROWS":0,"PCT_VIOLATED_ROWS":0,"NUM_DENOMINATOR_ROWS":0,"EXECUTION_TIME":"0.727973 secs","QUERY_TEXT":"\r\n/*********\r\nCONCEPT LEVEL check:\r\nPLAUSIBLE_VALUE_HIGH - find any MEASUREMENT records that have VALUE_AS_NUMBER with non-null value > plausible high value\r\n\r\nParameters used in this template:\r\ncdmDatabaseSchema = cdm_ibm_mdcd_v993.dbo\r\nconceptId =  3015377\r\nunitConceptId = 8840\r\nplausibleValueHigh =   10000.0\r\n\r\n**********/\r\n\r\n\r\nSELECT num_violated_rows, CASE WHEN denominator.num_rows = 0 THEN 0 ELSE 1.0*num_violated_rows/denominator.num_rows END  AS pct_violated_rows,\r\n  denominator.num_rows as num_denominator_rows\r\nFROM\r\n(\r\n\tSELECT COUNT_BIG(*) AS num_violated_rows\r\n\tFROM\r\n\t(\r\n\t\tSELECT m.* \r\n\t\tFROM cdm_ibm_mdcd_v993.dbo.measurement m\r\n\t\t\r\n\t\tWHERE m.measurement_concept_id =  3015377\r\n\t\tAND m.unit_concept_id = 8840\r\n\t\tAND m.value_as_number IS NOT NULL\r\n\t\tAND m.value_as_number >   10000.0\r\n\t) violated_rows\r\n) violated_row_count,\r\n( \r\n\tSELECT COUNT_BIG(*) AS num_rows\r\n\tFROM cdm_ibm_mdcd_v993.dbo.measurement m\r\n\t\r\n\tWHERE measurement_concept_id =  3015377\r\n\tAND unit_concept_id = 8840\r\n\tAND value_as_number IS NOT NULL\r\n) denominator\r\n;","CHECK_NAME":"plausibleValueHigh","CHECK_LEVEL":"CONCEPT","CHECK_DESCRIPTION":"For the combination of CONCEPT_ID  3015377 (Calcium [Moles/volume] in Serum or Plasma) and UNIT_CONCEPT_ID 8840 (milligram per deciliter), the number and percent of records that have a value higher than   10000.0.","CDM_TABLE_NAME":"MEASUREMENT","CDM_FIELD_NAME":"MEASUREMENT_CONCEPT_ID","CONCEPT_ID":" 3015377","UNIT_CONCEPT_ID":"8840","SQL_FILE":"concept_plausible_value_high.sql","CATEGORY":"Plausibility","SUBCATEGORY":"Atemporal","CONTEXT":"Verification","checkId":2391,"FAILED":0,"THRESHOLD_VALUE":5,"_row":"19.410"},{"NUM_VIOLATED_ROWS":0,"PCT_VIOLATED_ROWS":0,"NUM_DENOMINATOR_ROWS":0,"EXECUTION_TIME":"0.866972 secs","QUERY_TEXT":"\r\n/*********\r\nCONCEPT LEVEL check:\r\nPLAUSIBLE_VALUE_HIGH - find any MEASUREMENT records that have VALUE_AS_NUMBER with non-null value > plausible high value\r\n\r\nParameters used in this template:\r\ncdmDatabaseSchema = cdm_ibm_mdcd_v993.dbo\r\nconceptId =  3015473\r\nunitConceptId = 8753\r\nplausibleValueHigh =      47.0\r\n\r\n**********/\r\n\r\n\r\nSELECT num_violated_rows, CASE WHEN denominator.num_rows = 0 THEN 0 ELSE 1.0*num_violated_rows/denominator.num_rows END  AS pct_violated_rows,\r\n  denominator.num_rows as num_denominator_rows\r\nFROM\r\n(\r\n\tSELECT COUNT_BIG(*) AS num_violated_rows\r\n\tFROM\r\n\t(\r\n\t\tSELECT m.* \r\n\t\tFROM cdm_ibm_mdcd_v993.dbo.measurement m\r\n\t\t\r\n\t\tWHERE m.measurement_concept_id =  3015473\r\n\t\tAND m.unit_concept_id = 8753\r\n\t\tAND m.value_as_number IS NOT NULL\r\n\t\tAND m.value_as_number >      47.0\r\n\t) violated_rows\r\n) violated_row_count,\r\n( \r\n\tSELECT COUNT_BIG(*) AS num_rows\r\n\tFROM cdm_ibm_mdcd_v993.dbo.measurement m\r\n\t\r\n\tWHERE measurement_concept_id =  3015473\r\n\tAND unit_concept_id = 8753\r\n\tAND value_as_number IS NOT NULL\r\n) denominator\r\n;","CHECK_NAME":"plausibleValueHigh","CHECK_LEVEL":"CONCEPT","CHECK_DESCRIPTION":"For the combination of CONCEPT_ID  3015473 (Bicarbonate [Moles/volume] in Plasma) and UNIT_CONCEPT_ID 8753 (millimole per liter), the number and percent of records that have a value higher than      47.0.","CDM_TABLE_NAME":"MEASUREMENT","CDM_FIELD_NAME":"MEASUREMENT_CONCEPT_ID","CONCEPT_ID":" 3015473","UNIT_CONCEPT_ID":"8753","SQL_FILE":"concept_plausible_value_high.sql","CATEGORY":"Plausibility","SUBCATEGORY":"Atemporal","CONTEXT":"Verification","checkId":2392,"FAILED":0,"THRESHOLD_VALUE":5,"_row":"19.411"},{"NUM_VIOLATED_ROWS":0,"PCT_VIOLATED_ROWS":0,"NUM_DENOMINATOR_ROWS":0,"EXECUTION_TIME":"1.717946 secs","QUERY_TEXT":"\r\n/*********\r\nCONCEPT LEVEL check:\r\nPLAUSIBLE_VALUE_HIGH - find any MEASUREMENT records that have VALUE_AS_NUMBER with non-null value > plausible high value\r\n\r\nParameters used in this template:\r\ncdmDatabaseSchema = cdm_ibm_mdcd_v993.dbo\r\nconceptId =  3015473\r\nunitConceptId = 9557\r\nplausibleValueHigh =      47.0\r\n\r\n**********/\r\n\r\n\r\nSELECT num_violated_rows, CASE WHEN denominator.num_rows = 0 THEN 0 ELSE 1.0*num_violated_rows/denominator.num_rows END  AS pct_violated_rows,\r\n  denominator.num_rows as num_denominator_rows\r\nFROM\r\n(\r\n\tSELECT COUNT_BIG(*) AS num_violated_rows\r\n\tFROM\r\n\t(\r\n\t\tSELECT m.* \r\n\t\tFROM cdm_ibm_mdcd_v993.dbo.measurement m\r\n\t\t\r\n\t\tWHERE m.measurement_concept_id =  3015473\r\n\t\tAND m.unit_concept_id = 9557\r\n\t\tAND m.value_as_number IS NOT NULL\r\n\t\tAND m.value_as_number >      47.0\r\n\t) violated_rows\r\n) violated_row_count,\r\n( \r\n\tSELECT COUNT_BIG(*) AS num_rows\r\n\tFROM cdm_ibm_mdcd_v993.dbo.measurement m\r\n\t\r\n\tWHERE measurement_concept_id =  3015473\r\n\tAND unit_concept_id = 9557\r\n\tAND value_as_number IS NOT NULL\r\n) denominator\r\n;","CHECK_NAME":"plausibleValueHigh","CHECK_LEVEL":"CONCEPT","CHECK_DESCRIPTION":"For the combination of CONCEPT_ID  3015473 (Bicarbonate [Moles/volume] in Plasma) and UNIT_CONCEPT_ID 9557 (milliequivalent per liter), the number and percent of records that have a value higher than      47.0.","CDM_TABLE_NAME":"MEASUREMENT","CDM_FIELD_NAME":"MEASUREMENT_CONCEPT_ID","CONCEPT_ID":" 3015473","UNIT_CONCEPT_ID":"9557","SQL_FILE":"concept_plausible_value_high.sql","CATEGORY":"Plausibility","SUBCATEGORY":"Atemporal","CONTEXT":"Verification","checkId":2393,"FAILED":0,"THRESHOLD_VALUE":5,"_row":"19.412"},{"NUM_VIOLATED_ROWS":0,"PCT_VIOLATED_ROWS":0,"NUM_DENOMINATOR_ROWS":0,"EXECUTION_TIME":"1.143945 secs","QUERY_TEXT":"\r\n/*********\r\nCONCEPT LEVEL check:\r\nPLAUSIBLE_VALUE_HIGH - find any MEASUREMENT records that have VALUE_AS_NUMBER with non-null value > plausible high value\r\n\r\nParameters used in this template:\r\ncdmDatabaseSchema = cdm_ibm_mdcd_v993.dbo\r\nconceptId =  3015586\r\nunitConceptId = 8554\r\nplausibleValueHigh =     100.0\r\n\r\n**********/\r\n\r\n\r\nSELECT num_violated_rows, CASE WHEN denominator.num_rows = 0 THEN 0 ELSE 1.0*num_violated_rows/denominator.num_rows END  AS pct_violated_rows,\r\n  denominator.num_rows as num_denominator_rows\r\nFROM\r\n(\r\n\tSELECT COUNT_BIG(*) AS num_violated_rows\r\n\tFROM\r\n\t(\r\n\t\tSELECT m.* \r\n\t\tFROM cdm_ibm_mdcd_v993.dbo.measurement m\r\n\t\t\r\n\t\tWHERE m.measurement_concept_id =  3015586\r\n\t\tAND m.unit_concept_id = 8554\r\n\t\tAND m.value_as_number IS NOT NULL\r\n\t\tAND m.value_as_number >     100.0\r\n\t) violated_rows\r\n) violated_row_count,\r\n( \r\n\tSELECT COUNT_BIG(*) AS num_rows\r\n\tFROM cdm_ibm_mdcd_v993.dbo.measurement m\r\n\t\r\n\tWHERE measurement_concept_id =  3015586\r\n\tAND unit_concept_id = 8554\r\n\tAND value_as_number IS NOT NULL\r\n) denominator\r\n;","CHECK_NAME":"plausibleValueHigh","CHECK_LEVEL":"CONCEPT","CHECK_DESCRIPTION":"For the combination of CONCEPT_ID  3015586 (Segmented neutrophils [#/volume] in Blood) and UNIT_CONCEPT_ID 8554 (percent), the number and percent of records that have a value higher than     100.0.","CDM_TABLE_NAME":"MEASUREMENT","CDM_FIELD_NAME":"MEASUREMENT_CONCEPT_ID","CONCEPT_ID":" 3015586","UNIT_CONCEPT_ID":"8554","SQL_FILE":"concept_plausible_value_high.sql","CATEGORY":"Plausibility","SUBCATEGORY":"Atemporal","CONTEXT":"Verification","checkId":2394,"FAILED":0,"THRESHOLD_VALUE":5,"_row":"19.413"},{"NUM_VIOLATED_ROWS":0,"PCT_VIOLATED_ROWS":0,"NUM_DENOMINATOR_ROWS":0,"EXECUTION_TIME":"1.120968 secs","QUERY_TEXT":"\r\n/*********\r\nCONCEPT LEVEL check:\r\nPLAUSIBLE_VALUE_HIGH - find any MEASUREMENT records that have VALUE_AS_NUMBER with non-null value > plausible high value\r\n\r\nParameters used in this template:\r\ncdmDatabaseSchema = cdm_ibm_mdcd_v993.dbo\r\nconceptId =  3015586\r\nunitConceptId = 8848\r\nplausibleValueHigh =      10.0\r\n\r\n**********/\r\n\r\n\r\nSELECT num_violated_rows, CASE WHEN denominator.num_rows = 0 THEN 0 ELSE 1.0*num_violated_rows/denominator.num_rows END  AS pct_violated_rows,\r\n  denominator.num_rows as num_denominator_rows\r\nFROM\r\n(\r\n\tSELECT COUNT_BIG(*) AS num_violated_rows\r\n\tFROM\r\n\t(\r\n\t\tSELECT m.* \r\n\t\tFROM cdm_ibm_mdcd_v993.dbo.measurement m\r\n\t\t\r\n\t\tWHERE m.measurement_concept_id =  3015586\r\n\t\tAND m.unit_concept_id = 8848\r\n\t\tAND m.value_as_number IS NOT NULL\r\n\t\tAND m.value_as_number >      10.0\r\n\t) violated_rows\r\n) violated_row_count,\r\n( \r\n\tSELECT COUNT_BIG(*) AS num_rows\r\n\tFROM cdm_ibm_mdcd_v993.dbo.measurement m\r\n\t\r\n\tWHERE measurement_concept_id =  3015586\r\n\tAND unit_concept_id = 8848\r\n\tAND value_as_number IS NOT NULL\r\n) denominator\r\n;","CHECK_NAME":"plausibleValueHigh","CHECK_LEVEL":"CONCEPT","CHECK_DESCRIPTION":"For the combination of CONCEPT_ID  3015586 (Segmented neutrophils [#/volume] in Blood) and UNIT_CONCEPT_ID 8848 (thousand per microliter), the number and percent of records that have a value higher than      10.0.","CDM_TABLE_NAME":"MEASUREMENT","CDM_FIELD_NAME":"MEASUREMENT_CONCEPT_ID","CONCEPT_ID":" 3015586","UNIT_CONCEPT_ID":"8848","SQL_FILE":"concept_plausible_value_high.sql","CATEGORY":"Plausibility","SUBCATEGORY":"Atemporal","CONTEXT":"Verification","checkId":2395,"FAILED":0,"THRESHOLD_VALUE":5,"_row":"19.414"},{"NUM_VIOLATED_ROWS":0,"PCT_VIOLATED_ROWS":0,"NUM_DENOMINATOR_ROWS":0,"EXECUTION_TIME":"0.522978 secs","QUERY_TEXT":"\r\n/*********\r\nCONCEPT LEVEL check:\r\nPLAUSIBLE_VALUE_HIGH - find any MEASUREMENT records that have VALUE_AS_NUMBER with non-null value > plausible high value\r\n\r\nParameters used in this template:\r\ncdmDatabaseSchema = cdm_ibm_mdcd_v993.dbo\r\nconceptId =  3015586\r\nunitConceptId = 8961\r\nplausibleValueHigh =      10.0\r\n\r\n**********/\r\n\r\n\r\nSELECT num_violated_rows, CASE WHEN denominator.num_rows = 0 THEN 0 ELSE 1.0*num_violated_rows/denominator.num_rows END  AS pct_violated_rows,\r\n  denominator.num_rows as num_denominator_rows\r\nFROM\r\n(\r\n\tSELECT COUNT_BIG(*) AS num_violated_rows\r\n\tFROM\r\n\t(\r\n\t\tSELECT m.* \r\n\t\tFROM cdm_ibm_mdcd_v993.dbo.measurement m\r\n\t\t\r\n\t\tWHERE m.measurement_concept_id =  3015586\r\n\t\tAND m.unit_concept_id = 8961\r\n\t\tAND m.value_as_number IS NOT NULL\r\n\t\tAND m.value_as_number >      10.0\r\n\t) violated_rows\r\n) violated_row_count,\r\n( \r\n\tSELECT COUNT_BIG(*) AS num_rows\r\n\tFROM cdm_ibm_mdcd_v993.dbo.measurement m\r\n\t\r\n\tWHERE measurement_concept_id =  3015586\r\n\tAND unit_concept_id = 8961\r\n\tAND value_as_number IS NOT NULL\r\n) denominator\r\n;","CHECK_NAME":"plausibleValueHigh","CHECK_LEVEL":"CONCEPT","CHECK_DESCRIPTION":"For the combination of CONCEPT_ID  3015586 (Segmented neutrophils [#/volume] in Blood) and UNIT_CONCEPT_ID 8961 (thousand per cubic millimeter), the number and percent of records that have a value higher than      10.0.","CDM_TABLE_NAME":"MEASUREMENT","CDM_FIELD_NAME":"MEASUREMENT_CONCEPT_ID","CONCEPT_ID":" 3015586","UNIT_CONCEPT_ID":"8961","SQL_FILE":"concept_plausible_value_high.sql","CATEGORY":"Plausibility","SUBCATEGORY":"Atemporal","CONTEXT":"Verification","checkId":2396,"FAILED":0,"THRESHOLD_VALUE":5,"_row":"19.415"},{"NUM_VIOLATED_ROWS":0,"PCT_VIOLATED_ROWS":0,"NUM_DENOMINATOR_ROWS":0,"EXECUTION_TIME":"0.557985 secs","QUERY_TEXT":"\r\n/*********\r\nCONCEPT LEVEL check:\r\nPLAUSIBLE_VALUE_HIGH - find any MEASUREMENT records that have VALUE_AS_NUMBER with non-null value > plausible high value\r\n\r\nParameters used in this template:\r\ncdmDatabaseSchema = cdm_ibm_mdcd_v993.dbo\r\nconceptId =  3015632\r\nunitConceptId = 8647\r\nplausibleValueHigh =    1000.0\r\n\r\n**********/\r\n\r\n\r\nSELECT num_violated_rows, CASE WHEN denominator.num_rows = 0 THEN 0 ELSE 1.0*num_violated_rows/denominator.num_rows END  AS pct_violated_rows,\r\n  denominator.num_rows as num_denominator_rows\r\nFROM\r\n(\r\n\tSELECT COUNT_BIG(*) AS num_violated_rows\r\n\tFROM\r\n\t(\r\n\t\tSELECT m.* \r\n\t\tFROM cdm_ibm_mdcd_v993.dbo.measurement m\r\n\t\t\r\n\t\tWHERE m.measurement_concept_id =  3015632\r\n\t\tAND m.unit_concept_id = 8647\r\n\t\tAND m.value_as_number IS NOT NULL\r\n\t\tAND m.value_as_number >    1000.0\r\n\t) violated_rows\r\n) violated_row_count,\r\n( \r\n\tSELECT COUNT_BIG(*) AS num_rows\r\n\tFROM cdm_ibm_mdcd_v993.dbo.measurement m\r\n\t\r\n\tWHERE measurement_concept_id =  3015632\r\n\tAND unit_concept_id = 8647\r\n\tAND value_as_number IS NOT NULL\r\n) denominator\r\n;","CHECK_NAME":"plausibleValueHigh","CHECK_LEVEL":"CONCEPT","CHECK_DESCRIPTION":"For the combination of CONCEPT_ID  3015632 (Carbon dioxide, total [Moles/volume] in Serum or Plasma) and UNIT_CONCEPT_ID 8647 (per microliter), the number and percent of records that have a value higher than    1000.0.","CDM_TABLE_NAME":"MEASUREMENT","CDM_FIELD_NAME":"MEASUREMENT_CONCEPT_ID","CONCEPT_ID":" 3015632","UNIT_CONCEPT_ID":"8647","SQL_FILE":"concept_plausible_value_high.sql","CATEGORY":"Plausibility","SUBCATEGORY":"Atemporal","CONTEXT":"Verification","checkId":2397,"FAILED":0,"THRESHOLD_VALUE":5,"_row":"19.416"},{"NUM_VIOLATED_ROWS":0,"PCT_VIOLATED_ROWS":0,"NUM_DENOMINATOR_ROWS":0,"EXECUTION_TIME":"0.518974 secs","QUERY_TEXT":"\r\n/*********\r\nCONCEPT LEVEL check:\r\nPLAUSIBLE_VALUE_HIGH - find any MEASUREMENT records that have VALUE_AS_NUMBER with non-null value > plausible high value\r\n\r\nParameters used in this template:\r\ncdmDatabaseSchema = cdm_ibm_mdcd_v993.dbo\r\nconceptId =  3015632\r\nunitConceptId = 8753\r\nplausibleValueHigh =      31.0\r\n\r\n**********/\r\n\r\n\r\nSELECT num_violated_rows, CASE WHEN denominator.num_rows = 0 THEN 0 ELSE 1.0*num_violated_rows/denominator.num_rows END  AS pct_violated_rows,\r\n  denominator.num_rows as num_denominator_rows\r\nFROM\r\n(\r\n\tSELECT COUNT_BIG(*) AS num_violated_rows\r\n\tFROM\r\n\t(\r\n\t\tSELECT m.* \r\n\t\tFROM cdm_ibm_mdcd_v993.dbo.measurement m\r\n\t\t\r\n\t\tWHERE m.measurement_concept_id =  3015632\r\n\t\tAND m.unit_concept_id = 8753\r\n\t\tAND m.value_as_number IS NOT NULL\r\n\t\tAND m.value_as_number >      31.0\r\n\t) violated_rows\r\n) violated_row_count,\r\n( \r\n\tSELECT COUNT_BIG(*) AS num_rows\r\n\tFROM cdm_ibm_mdcd_v993.dbo.measurement m\r\n\t\r\n\tWHERE measurement_concept_id =  3015632\r\n\tAND unit_concept_id = 8753\r\n\tAND value_as_number IS NOT NULL\r\n) denominator\r\n;","CHECK_NAME":"plausibleValueHigh","CHECK_LEVEL":"CONCEPT","CHECK_DESCRIPTION":"For the combination of CONCEPT_ID  3015632 (Carbon dioxide, total [Moles/volume] in Serum or Plasma) and UNIT_CONCEPT_ID 8753 (millimole per liter), the number and percent of records that have a value higher than      31.0.","CDM_TABLE_NAME":"MEASUREMENT","CDM_FIELD_NAME":"MEASUREMENT_CONCEPT_ID","CONCEPT_ID":" 3015632","UNIT_CONCEPT_ID":"8753","SQL_FILE":"concept_plausible_value_high.sql","CATEGORY":"Plausibility","SUBCATEGORY":"Atemporal","CONTEXT":"Verification","checkId":2398,"FAILED":0,"THRESHOLD_VALUE":5,"_row":"19.417"},{"NUM_VIOLATED_ROWS":0,"PCT_VIOLATED_ROWS":0,"NUM_DENOMINATOR_ROWS":0,"EXECUTION_TIME":"0.529990 secs","QUERY_TEXT":"\r\n/*********\r\nCONCEPT LEVEL check:\r\nPLAUSIBLE_VALUE_HIGH - find any MEASUREMENT records that have VALUE_AS_NUMBER with non-null value > plausible high value\r\n\r\nParameters used in this template:\r\ncdmDatabaseSchema = cdm_ibm_mdcd_v993.dbo\r\nconceptId =  3015632\r\nunitConceptId = 8840\r\nplausibleValueHigh =     460.0\r\n\r\n**********/\r\n\r\n\r\nSELECT num_violated_rows, CASE WHEN denominator.num_rows = 0 THEN 0 ELSE 1.0*num_violated_rows/denominator.num_rows END  AS pct_violated_rows,\r\n  denominator.num_rows as num_denominator_rows\r\nFROM\r\n(\r\n\tSELECT COUNT_BIG(*) AS num_violated_rows\r\n\tFROM\r\n\t(\r\n\t\tSELECT m.* \r\n\t\tFROM cdm_ibm_mdcd_v993.dbo.measurement m\r\n\t\t\r\n\t\tWHERE m.measurement_concept_id =  3015632\r\n\t\tAND m.unit_concept_id = 8840\r\n\t\tAND m.value_as_number IS NOT NULL\r\n\t\tAND m.value_as_number >     460.0\r\n\t) violated_rows\r\n) violated_row_count,\r\n( \r\n\tSELECT COUNT_BIG(*) AS num_rows\r\n\tFROM cdm_ibm_mdcd_v993.dbo.measurement m\r\n\t\r\n\tWHERE measurement_concept_id =  3015632\r\n\tAND unit_concept_id = 8840\r\n\tAND value_as_number IS NOT NULL\r\n) denominator\r\n;","CHECK_NAME":"plausibleValueHigh","CHECK_LEVEL":"CONCEPT","CHECK_DESCRIPTION":"For the combination of CONCEPT_ID  3015632 (Carbon dioxide, total [Moles/volume] in Serum or Plasma) and UNIT_CONCEPT_ID 8840 (milligram per deciliter), the number and percent of records that have a value higher than     460.0.","CDM_TABLE_NAME":"MEASUREMENT","CDM_FIELD_NAME":"MEASUREMENT_CONCEPT_ID","CONCEPT_ID":" 3015632","UNIT_CONCEPT_ID":"8840","SQL_FILE":"concept_plausible_value_high.sql","CATEGORY":"Plausibility","SUBCATEGORY":"Atemporal","CONTEXT":"Verification","checkId":2399,"FAILED":0,"THRESHOLD_VALUE":5,"_row":"19.418"},{"NUM_VIOLATED_ROWS":0,"PCT_VIOLATED_ROWS":0,"NUM_DENOMINATOR_ROWS":0,"EXECUTION_TIME":"0.720974 secs","QUERY_TEXT":"\r\n/*********\r\nCONCEPT LEVEL check:\r\nPLAUSIBLE_VALUE_HIGH - find any MEASUREMENT records that have VALUE_AS_NUMBER with non-null value > plausible high value\r\n\r\nParameters used in this template:\r\ncdmDatabaseSchema = cdm_ibm_mdcd_v993.dbo\r\nconceptId =  3015632\r\nunitConceptId = 9557\r\nplausibleValueHigh =    1000.0\r\n\r\n**********/\r\n\r\n\r\nSELECT num_violated_rows, CASE WHEN denominator.num_rows = 0 THEN 0 ELSE 1.0*num_violated_rows/denominator.num_rows END  AS pct_violated_rows,\r\n  denominator.num_rows as num_denominator_rows\r\nFROM\r\n(\r\n\tSELECT COUNT_BIG(*) AS num_violated_rows\r\n\tFROM\r\n\t(\r\n\t\tSELECT m.* \r\n\t\tFROM cdm_ibm_mdcd_v993.dbo.measurement m\r\n\t\t\r\n\t\tWHERE m.measurement_concept_id =  3015632\r\n\t\tAND m.unit_concept_id = 9557\r\n\t\tAND m.value_as_number IS NOT NULL\r\n\t\tAND m.value_as_number >    1000.0\r\n\t) violated_rows\r\n) violated_row_count,\r\n( \r\n\tSELECT COUNT_BIG(*) AS num_rows\r\n\tFROM cdm_ibm_mdcd_v993.dbo.measurement m\r\n\t\r\n\tWHERE measurement_concept_id =  3015632\r\n\tAND unit_concept_id = 9557\r\n\tAND value_as_number IS NOT NULL\r\n) denominator\r\n;","CHECK_NAME":"plausibleValueHigh","CHECK_LEVEL":"CONCEPT","CHECK_DESCRIPTION":"For the combination of CONCEPT_ID  3015632 (Carbon dioxide, total [Moles/volume] in Serum or Plasma) and UNIT_CONCEPT_ID 9557 (milliequivalent per liter), the number and percent of records that have a value higher than    1000.0.","CDM_TABLE_NAME":"MEASUREMENT","CDM_FIELD_NAME":"MEASUREMENT_CONCEPT_ID","CONCEPT_ID":" 3015632","UNIT_CONCEPT_ID":"9557","SQL_FILE":"concept_plausible_value_high.sql","CATEGORY":"Plausibility","SUBCATEGORY":"Atemporal","CONTEXT":"Verification","checkId":2400,"FAILED":0,"THRESHOLD_VALUE":5,"_row":"19.419"},{"NUM_VIOLATED_ROWS":0,"PCT_VIOLATED_ROWS":0,"NUM_DENOMINATOR_ROWS":0,"EXECUTION_TIME":"0.548976 secs","QUERY_TEXT":"\r\n/*********\r\nCONCEPT LEVEL check:\r\nPLAUSIBLE_VALUE_HIGH - find any MEASUREMENT records that have VALUE_AS_NUMBER with non-null value > plausible high value\r\n\r\nParameters used in this template:\r\ncdmDatabaseSchema = cdm_ibm_mdcd_v993.dbo\r\nconceptId =  3015731\r\nunitConceptId = 8848\r\nplausibleValueHigh =      12.0\r\n\r\n**********/\r\n\r\n\r\nSELECT num_violated_rows, CASE WHEN denominator.num_rows = 0 THEN 0 ELSE 1.0*num_violated_rows/denominator.num_rows END  AS pct_violated_rows,\r\n  denominator.num_rows as num_denominator_rows\r\nFROM\r\n(\r\n\tSELECT COUNT_BIG(*) AS num_violated_rows\r\n\tFROM\r\n\t(\r\n\t\tSELECT m.* \r\n\t\tFROM cdm_ibm_mdcd_v993.dbo.measurement m\r\n\t\t\r\n\t\tWHERE m.measurement_concept_id =  3015731\r\n\t\tAND m.unit_concept_id = 8848\r\n\t\tAND m.value_as_number IS NOT NULL\r\n\t\tAND m.value_as_number >      12.0\r\n\t) violated_rows\r\n) violated_row_count,\r\n( \r\n\tSELECT COUNT_BIG(*) AS num_rows\r\n\tFROM cdm_ibm_mdcd_v993.dbo.measurement m\r\n\t\r\n\tWHERE measurement_concept_id =  3015731\r\n\tAND unit_concept_id = 8848\r\n\tAND value_as_number IS NOT NULL\r\n) denominator\r\n;","CHECK_NAME":"plausibleValueHigh","CHECK_LEVEL":"CONCEPT","CHECK_DESCRIPTION":"For the combination of CONCEPT_ID  3015731 (Bermuda grass IgE Ab [Units/volume] in Serum) and UNIT_CONCEPT_ID 8848 (thousand per microliter), the number and percent of records that have a value higher than      12.0.","CDM_TABLE_NAME":"MEASUREMENT","CDM_FIELD_NAME":"MEASUREMENT_CONCEPT_ID","CONCEPT_ID":" 3015731","UNIT_CONCEPT_ID":"8848","SQL_FILE":"concept_plausible_value_high.sql","CATEGORY":"Plausibility","SUBCATEGORY":"Atemporal","CONTEXT":"Verification","checkId":2401,"FAILED":0,"THRESHOLD_VALUE":5,"_row":"19.420"},{"NUM_VIOLATED_ROWS":0,"PCT_VIOLATED_ROWS":0,"NUM_DENOMINATOR_ROWS":0,"EXECUTION_TIME":"1.123970 secs","QUERY_TEXT":"\r\n/*********\r\nCONCEPT LEVEL check:\r\nPLAUSIBLE_VALUE_HIGH - find any MEASUREMENT records that have VALUE_AS_NUMBER with non-null value > plausible high value\r\n\r\nParameters used in this template:\r\ncdmDatabaseSchema = cdm_ibm_mdcd_v993.dbo\r\nconceptId =  3015736\r\nunitConceptId = 8482\r\nplausibleValueHigh =      11.0\r\n\r\n**********/\r\n\r\n\r\nSELECT num_violated_rows, CASE WHEN denominator.num_rows = 0 THEN 0 ELSE 1.0*num_violated_rows/denominator.num_rows END  AS pct_violated_rows,\r\n  denominator.num_rows as num_denominator_rows\r\nFROM\r\n(\r\n\tSELECT COUNT_BIG(*) AS num_violated_rows\r\n\tFROM\r\n\t(\r\n\t\tSELECT m.* \r\n\t\tFROM cdm_ibm_mdcd_v993.dbo.measurement m\r\n\t\t\r\n\t\tWHERE m.measurement_concept_id =  3015736\r\n\t\tAND m.unit_concept_id = 8482\r\n\t\tAND m.value_as_number IS NOT NULL\r\n\t\tAND m.value_as_number >      11.0\r\n\t) violated_rows\r\n) violated_row_count,\r\n( \r\n\tSELECT COUNT_BIG(*) AS num_rows\r\n\tFROM cdm_ibm_mdcd_v993.dbo.measurement m\r\n\t\r\n\tWHERE measurement_concept_id =  3015736\r\n\tAND unit_concept_id = 8482\r\n\tAND value_as_number IS NOT NULL\r\n) denominator\r\n;","CHECK_NAME":"plausibleValueHigh","CHECK_LEVEL":"CONCEPT","CHECK_DESCRIPTION":"For the combination of CONCEPT_ID  3015736 (pH of Urine) and UNIT_CONCEPT_ID 8482 (pH), the number and percent of records that have a value higher than      11.0.","CDM_TABLE_NAME":"MEASUREMENT","CDM_FIELD_NAME":"MEASUREMENT_CONCEPT_ID","CONCEPT_ID":" 3015736","UNIT_CONCEPT_ID":"8482","SQL_FILE":"concept_plausible_value_high.sql","CATEGORY":"Plausibility","SUBCATEGORY":"Atemporal","CONTEXT":"Verification","checkId":2402,"FAILED":0,"THRESHOLD_VALUE":5,"_row":"19.421"},{"NUM_VIOLATED_ROWS":0,"PCT_VIOLATED_ROWS":0,"NUM_DENOMINATOR_ROWS":0,"EXECUTION_TIME":"0.946973 secs","QUERY_TEXT":"\r\n/*********\r\nCONCEPT LEVEL check:\r\nPLAUSIBLE_VALUE_HIGH - find any MEASUREMENT records that have VALUE_AS_NUMBER with non-null value > plausible high value\r\n\r\nParameters used in this template:\r\ncdmDatabaseSchema = cdm_ibm_mdcd_v993.dbo\r\nconceptId =  3015774\r\nunitConceptId = 8840\r\nplausibleValueHigh =       6.0\r\n\r\n**********/\r\n\r\n\r\nSELECT num_violated_rows, CASE WHEN denominator.num_rows = 0 THEN 0 ELSE 1.0*num_violated_rows/denominator.num_rows END  AS pct_violated_rows,\r\n  denominator.num_rows as num_denominator_rows\r\nFROM\r\n(\r\n\tSELECT COUNT_BIG(*) AS num_violated_rows\r\n\tFROM\r\n\t(\r\n\t\tSELECT m.* \r\n\t\tFROM cdm_ibm_mdcd_v993.dbo.measurement m\r\n\t\t\r\n\t\tWHERE m.measurement_concept_id =  3015774\r\n\t\tAND m.unit_concept_id = 8840\r\n\t\tAND m.value_as_number IS NOT NULL\r\n\t\tAND m.value_as_number >       6.0\r\n\t) violated_rows\r\n) violated_row_count,\r\n( \r\n\tSELECT COUNT_BIG(*) AS num_rows\r\n\tFROM cdm_ibm_mdcd_v993.dbo.measurement m\r\n\t\r\n\tWHERE measurement_concept_id =  3015774\r\n\tAND unit_concept_id = 8840\r\n\tAND value_as_number IS NOT NULL\r\n) denominator\r\n;","CHECK_NAME":"plausibleValueHigh","CHECK_LEVEL":"CONCEPT","CHECK_DESCRIPTION":"For the combination of CONCEPT_ID  3015774 (Calcium.ionized [Moles/volume] in Serum or Plasma by calculation) and UNIT_CONCEPT_ID 8840 (milligram per deciliter), the number and percent of records that have a value higher than       6.0.","CDM_TABLE_NAME":"MEASUREMENT","CDM_FIELD_NAME":"MEASUREMENT_CONCEPT_ID","CONCEPT_ID":" 3015774","UNIT_CONCEPT_ID":"8840","SQL_FILE":"concept_plausible_value_high.sql","CATEGORY":"Plausibility","SUBCATEGORY":"Atemporal","CONTEXT":"Verification","checkId":2403,"FAILED":0,"THRESHOLD_VALUE":5,"_row":"19.422"},{"NUM_VIOLATED_ROWS":0,"PCT_VIOLATED_ROWS":0,"NUM_DENOMINATOR_ROWS":0,"EXECUTION_TIME":"1.340967 secs","QUERY_TEXT":"\r\n/*********\r\nCONCEPT LEVEL check:\r\nPLAUSIBLE_VALUE_HIGH - find any MEASUREMENT records that have VALUE_AS_NUMBER with non-null value > plausible high value\r\n\r\nParameters used in this template:\r\ncdmDatabaseSchema = cdm_ibm_mdcd_v993.dbo\r\nconceptId =  3015813\r\nunitConceptId = 9101\r\nplausibleValueHigh =      98.0\r\n\r\n**********/\r\n\r\n\r\nSELECT num_violated_rows, CASE WHEN denominator.num_rows = 0 THEN 0 ELSE 1.0*num_violated_rows/denominator.num_rows END  AS pct_violated_rows,\r\n  denominator.num_rows as num_denominator_rows\r\nFROM\r\n(\r\n\tSELECT COUNT_BIG(*) AS num_violated_rows\r\n\tFROM\r\n\t(\r\n\t\tSELECT m.* \r\n\t\tFROM cdm_ibm_mdcd_v993.dbo.measurement m\r\n\t\t\r\n\t\tWHERE m.measurement_concept_id =  3015813\r\n\t\tAND m.unit_concept_id = 9101\r\n\t\tAND m.value_as_number IS NOT NULL\r\n\t\tAND m.value_as_number >      98.0\r\n\t) violated_rows\r\n) violated_row_count,\r\n( \r\n\tSELECT COUNT_BIG(*) AS num_rows\r\n\tFROM cdm_ibm_mdcd_v993.dbo.measurement m\r\n\t\r\n\tWHERE measurement_concept_id =  3015813\r\n\tAND unit_concept_id = 9101\r\n\tAND value_as_number IS NOT NULL\r\n) denominator\r\n;","CHECK_NAME":"plausibleValueHigh","CHECK_LEVEL":"CONCEPT","CHECK_DESCRIPTION":"For the combination of CONCEPT_ID  3015813 (Cardiolipin IgM Ab [Units/volume] in Serum by Immunoassay) and UNIT_CONCEPT_ID 9101 (IgM phospholipid unit), the number and percent of records that have a value higher than      98.0.","CDM_TABLE_NAME":"MEASUREMENT","CDM_FIELD_NAME":"MEASUREMENT_CONCEPT_ID","CONCEPT_ID":" 3015813","UNIT_CONCEPT_ID":"9101","SQL_FILE":"concept_plausible_value_high.sql","CATEGORY":"Plausibility","SUBCATEGORY":"Atemporal","CONTEXT":"Verification","checkId":2404,"FAILED":0,"THRESHOLD_VALUE":5,"_row":"19.423"},{"NUM_VIOLATED_ROWS":0,"PCT_VIOLATED_ROWS":0,"NUM_DENOMINATOR_ROWS":0,"EXECUTION_TIME":"0.874972 secs","QUERY_TEXT":"\r\n/*********\r\nCONCEPT LEVEL check:\r\nPLAUSIBLE_VALUE_HIGH - find any MEASUREMENT records that have VALUE_AS_NUMBER with non-null value > plausible high value\r\n\r\nParameters used in this template:\r\ncdmDatabaseSchema = cdm_ibm_mdcd_v993.dbo\r\nconceptId =  3015956\r\nunitConceptId = 8554\r\nplausibleValueHigh =      10.0\r\n\r\n**********/\r\n\r\n\r\nSELECT num_violated_rows, CASE WHEN denominator.num_rows = 0 THEN 0 ELSE 1.0*num_violated_rows/denominator.num_rows END  AS pct_violated_rows,\r\n  denominator.num_rows as num_denominator_rows\r\nFROM\r\n(\r\n\tSELECT COUNT_BIG(*) AS num_violated_rows\r\n\tFROM\r\n\t(\r\n\t\tSELECT m.* \r\n\t\tFROM cdm_ibm_mdcd_v993.dbo.measurement m\r\n\t\t\r\n\t\tWHERE m.measurement_concept_id =  3015956\r\n\t\tAND m.unit_concept_id = 8554\r\n\t\tAND m.value_as_number IS NOT NULL\r\n\t\tAND m.value_as_number >      10.0\r\n\t) violated_rows\r\n) violated_row_count,\r\n( \r\n\tSELECT COUNT_BIG(*) AS num_rows\r\n\tFROM cdm_ibm_mdcd_v993.dbo.measurement m\r\n\t\r\n\tWHERE measurement_concept_id =  3015956\r\n\tAND unit_concept_id = 8554\r\n\tAND value_as_number IS NOT NULL\r\n) denominator\r\n;","CHECK_NAME":"plausibleValueHigh","CHECK_LEVEL":"CONCEPT","CHECK_DESCRIPTION":"For the combination of CONCEPT_ID  3015956 (Eosinophils/100 leukocytes in Blood by Manual count) and UNIT_CONCEPT_ID 8554 (percent), the number and percent of records that have a value higher than      10.0.","CDM_TABLE_NAME":"MEASUREMENT","CDM_FIELD_NAME":"MEASUREMENT_CONCEPT_ID","CONCEPT_ID":" 3015956","UNIT_CONCEPT_ID":"8554","SQL_FILE":"concept_plausible_value_high.sql","CATEGORY":"Plausibility","SUBCATEGORY":"Atemporal","CONTEXT":"Verification","checkId":2405,"FAILED":0,"THRESHOLD_VALUE":5,"_row":"19.424"},{"NUM_VIOLATED_ROWS":0,"PCT_VIOLATED_ROWS":0,"NUM_DENOMINATOR_ROWS":0,"EXECUTION_TIME":"0.987969 secs","QUERY_TEXT":"\r\n/*********\r\nCONCEPT LEVEL check:\r\nPLAUSIBLE_VALUE_HIGH - find any MEASUREMENT records that have VALUE_AS_NUMBER with non-null value > plausible high value\r\n\r\nParameters used in this template:\r\ncdmDatabaseSchema = cdm_ibm_mdcd_v993.dbo\r\nconceptId =  3015956\r\nunitConceptId = 8848\r\nplausibleValueHigh =    1000.0\r\n\r\n**********/\r\n\r\n\r\nSELECT num_violated_rows, CASE WHEN denominator.num_rows = 0 THEN 0 ELSE 1.0*num_violated_rows/denominator.num_rows END  AS pct_violated_rows,\r\n  denominator.num_rows as num_denominator_rows\r\nFROM\r\n(\r\n\tSELECT COUNT_BIG(*) AS num_violated_rows\r\n\tFROM\r\n\t(\r\n\t\tSELECT m.* \r\n\t\tFROM cdm_ibm_mdcd_v993.dbo.measurement m\r\n\t\t\r\n\t\tWHERE m.measurement_concept_id =  3015956\r\n\t\tAND m.unit_concept_id = 8848\r\n\t\tAND m.value_as_number IS NOT NULL\r\n\t\tAND m.value_as_number >    1000.0\r\n\t) violated_rows\r\n) violated_row_count,\r\n( \r\n\tSELECT COUNT_BIG(*) AS num_rows\r\n\tFROM cdm_ibm_mdcd_v993.dbo.measurement m\r\n\t\r\n\tWHERE measurement_concept_id =  3015956\r\n\tAND unit_concept_id = 8848\r\n\tAND value_as_number IS NOT NULL\r\n) denominator\r\n;","CHECK_NAME":"plausibleValueHigh","CHECK_LEVEL":"CONCEPT","CHECK_DESCRIPTION":"For the combination of CONCEPT_ID  3015956 (Eosinophils/100 leukocytes in Blood by Manual count) and UNIT_CONCEPT_ID 8848 (thousand per microliter), the number and percent of records that have a value higher than    1000.0.","CDM_TABLE_NAME":"MEASUREMENT","CDM_FIELD_NAME":"MEASUREMENT_CONCEPT_ID","CONCEPT_ID":" 3015956","UNIT_CONCEPT_ID":"8848","SQL_FILE":"concept_plausible_value_high.sql","CATEGORY":"Plausibility","SUBCATEGORY":"Atemporal","CONTEXT":"Verification","checkId":2406,"FAILED":0,"THRESHOLD_VALUE":5,"_row":"19.425"},{"NUM_VIOLATED_ROWS":0,"PCT_VIOLATED_ROWS":0,"NUM_DENOMINATOR_ROWS":0,"EXECUTION_TIME":"0.694974 secs","QUERY_TEXT":"\r\n/*********\r\nCONCEPT LEVEL check:\r\nPLAUSIBLE_VALUE_HIGH - find any MEASUREMENT records that have VALUE_AS_NUMBER with non-null value > plausible high value\r\n\r\nParameters used in this template:\r\ncdmDatabaseSchema = cdm_ibm_mdcd_v993.dbo\r\nconceptId =  3016049\r\nunitConceptId = 8554\r\nplausibleValueHigh =     100.0\r\n\r\n**********/\r\n\r\n\r\nSELECT num_violated_rows, CASE WHEN denominator.num_rows = 0 THEN 0 ELSE 1.0*num_violated_rows/denominator.num_rows END  AS pct_violated_rows,\r\n  denominator.num_rows as num_denominator_rows\r\nFROM\r\n(\r\n\tSELECT COUNT_BIG(*) AS num_violated_rows\r\n\tFROM\r\n\t(\r\n\t\tSELECT m.* \r\n\t\tFROM cdm_ibm_mdcd_v993.dbo.measurement m\r\n\t\t\r\n\t\tWHERE m.measurement_concept_id =  3016049\r\n\t\tAND m.unit_concept_id = 8554\r\n\t\tAND m.value_as_number IS NOT NULL\r\n\t\tAND m.value_as_number >     100.0\r\n\t) violated_rows\r\n) violated_row_count,\r\n( \r\n\tSELECT COUNT_BIG(*) AS num_rows\r\n\tFROM cdm_ibm_mdcd_v993.dbo.measurement m\r\n\t\r\n\tWHERE measurement_concept_id =  3016049\r\n\tAND unit_concept_id = 8554\r\n\tAND value_as_number IS NOT NULL\r\n) denominator\r\n;","CHECK_NAME":"plausibleValueHigh","CHECK_LEVEL":"CONCEPT","CHECK_DESCRIPTION":"For the combination of CONCEPT_ID  3016049 (Testosterone Free [Mass/volume] in Serum or Plasma) and UNIT_CONCEPT_ID 8554 (percent), the number and percent of records that have a value higher than     100.0.","CDM_TABLE_NAME":"MEASUREMENT","CDM_FIELD_NAME":"MEASUREMENT_CONCEPT_ID","CONCEPT_ID":" 3016049","UNIT_CONCEPT_ID":"8554","SQL_FILE":"concept_plausible_value_high.sql","CATEGORY":"Plausibility","SUBCATEGORY":"Atemporal","CONTEXT":"Verification","checkId":2407,"FAILED":0,"THRESHOLD_VALUE":5,"_row":"19.426"},{"NUM_VIOLATED_ROWS":0,"PCT_VIOLATED_ROWS":0,"NUM_DENOMINATOR_ROWS":0,"EXECUTION_TIME":"1.093973 secs","QUERY_TEXT":"\r\n/*********\r\nCONCEPT LEVEL check:\r\nPLAUSIBLE_VALUE_HIGH - find any MEASUREMENT records that have VALUE_AS_NUMBER with non-null value > plausible high value\r\n\r\nParameters used in this template:\r\ncdmDatabaseSchema = cdm_ibm_mdcd_v993.dbo\r\nconceptId =  3016049\r\nunitConceptId = 8817\r\nplausibleValueHigh =    1000.0\r\n\r\n**********/\r\n\r\n\r\nSELECT num_violated_rows, CASE WHEN denominator.num_rows = 0 THEN 0 ELSE 1.0*num_violated_rows/denominator.num_rows END  AS pct_violated_rows,\r\n  denominator.num_rows as num_denominator_rows\r\nFROM\r\n(\r\n\tSELECT COUNT_BIG(*) AS num_violated_rows\r\n\tFROM\r\n\t(\r\n\t\tSELECT m.* \r\n\t\tFROM cdm_ibm_mdcd_v993.dbo.measurement m\r\n\t\t\r\n\t\tWHERE m.measurement_concept_id =  3016049\r\n\t\tAND m.unit_concept_id = 8817\r\n\t\tAND m.value_as_number IS NOT NULL\r\n\t\tAND m.value_as_number >    1000.0\r\n\t) violated_rows\r\n) violated_row_count,\r\n( \r\n\tSELECT COUNT_BIG(*) AS num_rows\r\n\tFROM cdm_ibm_mdcd_v993.dbo.measurement m\r\n\t\r\n\tWHERE measurement_concept_id =  3016049\r\n\tAND unit_concept_id = 8817\r\n\tAND value_as_number IS NOT NULL\r\n) denominator\r\n;","CHECK_NAME":"plausibleValueHigh","CHECK_LEVEL":"CONCEPT","CHECK_DESCRIPTION":"For the combination of CONCEPT_ID  3016049 (Testosterone Free [Mass/volume] in Serum or Plasma) and UNIT_CONCEPT_ID 8817 (nanogram per deciliter), the number and percent of records that have a value higher than    1000.0.","CDM_TABLE_NAME":"MEASUREMENT","CDM_FIELD_NAME":"MEASUREMENT_CONCEPT_ID","CONCEPT_ID":" 3016049","UNIT_CONCEPT_ID":"8817","SQL_FILE":"concept_plausible_value_high.sql","CATEGORY":"Plausibility","SUBCATEGORY":"Atemporal","CONTEXT":"Verification","checkId":2408,"FAILED":0,"THRESHOLD_VALUE":5,"_row":"19.427"},{"NUM_VIOLATED_ROWS":0,"PCT_VIOLATED_ROWS":0,"NUM_DENOMINATOR_ROWS":0,"EXECUTION_TIME":"1.087967 secs","QUERY_TEXT":"\r\n/*********\r\nCONCEPT LEVEL check:\r\nPLAUSIBLE_VALUE_HIGH - find any MEASUREMENT records that have VALUE_AS_NUMBER with non-null value > plausible high value\r\n\r\nParameters used in this template:\r\ncdmDatabaseSchema = cdm_ibm_mdcd_v993.dbo\r\nconceptId =  3016049\r\nunitConceptId = 8845\r\nplausibleValueHigh =    1000.0\r\n\r\n**********/\r\n\r\n\r\nSELECT num_violated_rows, CASE WHEN denominator.num_rows = 0 THEN 0 ELSE 1.0*num_violated_rows/denominator.num_rows END  AS pct_violated_rows,\r\n  denominator.num_rows as num_denominator_rows\r\nFROM\r\n(\r\n\tSELECT COUNT_BIG(*) AS num_violated_rows\r\n\tFROM\r\n\t(\r\n\t\tSELECT m.* \r\n\t\tFROM cdm_ibm_mdcd_v993.dbo.measurement m\r\n\t\t\r\n\t\tWHERE m.measurement_concept_id =  3016049\r\n\t\tAND m.unit_concept_id = 8845\r\n\t\tAND m.value_as_number IS NOT NULL\r\n\t\tAND m.value_as_number >    1000.0\r\n\t) violated_rows\r\n) violated_row_count,\r\n( \r\n\tSELECT COUNT_BIG(*) AS num_rows\r\n\tFROM cdm_ibm_mdcd_v993.dbo.measurement m\r\n\t\r\n\tWHERE measurement_concept_id =  3016049\r\n\tAND unit_concept_id = 8845\r\n\tAND value_as_number IS NOT NULL\r\n) denominator\r\n;","CHECK_NAME":"plausibleValueHigh","CHECK_LEVEL":"CONCEPT","CHECK_DESCRIPTION":"For the combination of CONCEPT_ID  3016049 (Testosterone Free [Mass/volume] in Serum or Plasma) and UNIT_CONCEPT_ID 8845 (picogram per milliliter), the number and percent of records that have a value higher than    1000.0.","CDM_TABLE_NAME":"MEASUREMENT","CDM_FIELD_NAME":"MEASUREMENT_CONCEPT_ID","CONCEPT_ID":" 3016049","UNIT_CONCEPT_ID":"8845","SQL_FILE":"concept_plausible_value_high.sql","CATEGORY":"Plausibility","SUBCATEGORY":"Atemporal","CONTEXT":"Verification","checkId":2409,"FAILED":0,"THRESHOLD_VALUE":5,"_row":"19.428"},{"NUM_VIOLATED_ROWS":0,"PCT_VIOLATED_ROWS":0,"NUM_DENOMINATOR_ROWS":0,"EXECUTION_TIME":"1.125918 secs","QUERY_TEXT":"\r\n/*********\r\nCONCEPT LEVEL check:\r\nPLAUSIBLE_VALUE_HIGH - find any MEASUREMENT records that have VALUE_AS_NUMBER with non-null value > plausible high value\r\n\r\nParameters used in this template:\r\ncdmDatabaseSchema = cdm_ibm_mdcd_v993.dbo\r\nconceptId =  3016201\r\nunitConceptId = 8751\r\nplausibleValueHigh =    1000.0\r\n\r\n**********/\r\n\r\n\r\nSELECT num_violated_rows, CASE WHEN denominator.num_rows = 0 THEN 0 ELSE 1.0*num_violated_rows/denominator.num_rows END  AS pct_violated_rows,\r\n  denominator.num_rows as num_denominator_rows\r\nFROM\r\n(\r\n\tSELECT COUNT_BIG(*) AS num_violated_rows\r\n\tFROM\r\n\t(\r\n\t\tSELECT m.* \r\n\t\tFROM cdm_ibm_mdcd_v993.dbo.measurement m\r\n\t\t\r\n\t\tWHERE m.measurement_concept_id =  3016201\r\n\t\tAND m.unit_concept_id = 8751\r\n\t\tAND m.value_as_number IS NOT NULL\r\n\t\tAND m.value_as_number >    1000.0\r\n\t) violated_rows\r\n) violated_row_count,\r\n( \r\n\tSELECT COUNT_BIG(*) AS num_rows\r\n\tFROM cdm_ibm_mdcd_v993.dbo.measurement m\r\n\t\r\n\tWHERE measurement_concept_id =  3016201\r\n\tAND unit_concept_id = 8751\r\n\tAND value_as_number IS NOT NULL\r\n) denominator\r\n;","CHECK_NAME":"plausibleValueHigh","CHECK_LEVEL":"CONCEPT","CHECK_DESCRIPTION":"For the combination of CONCEPT_ID  3016201 (Valproate [Mass/volume] in Serum or Plasma) and UNIT_CONCEPT_ID 8751 (milligram per liter), the number and percent of records that have a value higher than    1000.0.","CDM_TABLE_NAME":"MEASUREMENT","CDM_FIELD_NAME":"MEASUREMENT_CONCEPT_ID","CONCEPT_ID":" 3016201","UNIT_CONCEPT_ID":"8751","SQL_FILE":"concept_plausible_value_high.sql","CATEGORY":"Plausibility","SUBCATEGORY":"Atemporal","CONTEXT":"Verification","checkId":2410,"FAILED":0,"THRESHOLD_VALUE":5,"_row":"19.429"},{"NUM_VIOLATED_ROWS":0,"PCT_VIOLATED_ROWS":0,"NUM_DENOMINATOR_ROWS":0,"EXECUTION_TIME":"2.457926 secs","QUERY_TEXT":"\r\n/*********\r\nCONCEPT LEVEL check:\r\nPLAUSIBLE_VALUE_HIGH - find any MEASUREMENT records that have VALUE_AS_NUMBER with non-null value > plausible high value\r\n\r\nParameters used in this template:\r\ncdmDatabaseSchema = cdm_ibm_mdcd_v993.dbo\r\nconceptId =  3016201\r\nunitConceptId = 8859\r\nplausibleValueHigh =    1000.0\r\n\r\n**********/\r\n\r\n\r\nSELECT num_violated_rows, CASE WHEN denominator.num_rows = 0 THEN 0 ELSE 1.0*num_violated_rows/denominator.num_rows END  AS pct_violated_rows,\r\n  denominator.num_rows as num_denominator_rows\r\nFROM\r\n(\r\n\tSELECT COUNT_BIG(*) AS num_violated_rows\r\n\tFROM\r\n\t(\r\n\t\tSELECT m.* \r\n\t\tFROM cdm_ibm_mdcd_v993.dbo.measurement m\r\n\t\t\r\n\t\tWHERE m.measurement_concept_id =  3016201\r\n\t\tAND m.unit_concept_id = 8859\r\n\t\tAND m.value_as_number IS NOT NULL\r\n\t\tAND m.value_as_number >    1000.0\r\n\t) violated_rows\r\n) violated_row_count,\r\n( \r\n\tSELECT COUNT_BIG(*) AS num_rows\r\n\tFROM cdm_ibm_mdcd_v993.dbo.measurement m\r\n\t\r\n\tWHERE measurement_concept_id =  3016201\r\n\tAND unit_concept_id = 8859\r\n\tAND value_as_number IS NOT NULL\r\n) denominator\r\n;","CHECK_NAME":"plausibleValueHigh","CHECK_LEVEL":"CONCEPT","CHECK_DESCRIPTION":"For the combination of CONCEPT_ID  3016201 (Valproate [Mass/volume] in Serum or Plasma) and UNIT_CONCEPT_ID 8859 (microgram per milliliter), the number and percent of records that have a value higher than    1000.0.","CDM_TABLE_NAME":"MEASUREMENT","CDM_FIELD_NAME":"MEASUREMENT_CONCEPT_ID","CONCEPT_ID":" 3016201","UNIT_CONCEPT_ID":"8859","SQL_FILE":"concept_plausible_value_high.sql","CATEGORY":"Plausibility","SUBCATEGORY":"Atemporal","CONTEXT":"Verification","checkId":2411,"FAILED":0,"THRESHOLD_VALUE":5,"_row":"19.430"},{"NUM_VIOLATED_ROWS":0,"PCT_VIOLATED_ROWS":0,"NUM_DENOMINATOR_ROWS":0,"EXECUTION_TIME":"3.572936 secs","QUERY_TEXT":"\r\n/*********\r\nCONCEPT LEVEL check:\r\nPLAUSIBLE_VALUE_HIGH - find any MEASUREMENT records that have VALUE_AS_NUMBER with non-null value > plausible high value\r\n\r\nParameters used in this template:\r\ncdmDatabaseSchema = cdm_ibm_mdcd_v993.dbo\r\nconceptId =  3016244\r\nunitConceptId = 8860\r\nplausibleValueHigh =      50.0\r\n\r\n**********/\r\n\r\n\r\nSELECT num_violated_rows, CASE WHEN denominator.num_rows = 0 THEN 0 ELSE 1.0*num_violated_rows/denominator.num_rows END  AS pct_violated_rows,\r\n  denominator.num_rows as num_denominator_rows\r\nFROM\r\n(\r\n\tSELECT COUNT_BIG(*) AS num_violated_rows\r\n\tFROM\r\n\t(\r\n\t\tSELECT m.* \r\n\t\tFROM cdm_ibm_mdcd_v993.dbo.measurement m\r\n\t\t\r\n\t\tWHERE m.measurement_concept_id =  3016244\r\n\t\tAND m.unit_concept_id = 8860\r\n\t\tAND m.value_as_number IS NOT NULL\r\n\t\tAND m.value_as_number >      50.0\r\n\t) violated_rows\r\n) violated_row_count,\r\n( \r\n\tSELECT COUNT_BIG(*) AS num_rows\r\n\tFROM cdm_ibm_mdcd_v993.dbo.measurement m\r\n\t\r\n\tWHERE measurement_concept_id =  3016244\r\n\tAND unit_concept_id = 8860\r\n\tAND value_as_number IS NOT NULL\r\n) denominator\r\n;","CHECK_NAME":"plausibleValueHigh","CHECK_LEVEL":"CONCEPT","CHECK_DESCRIPTION":"For the combination of CONCEPT_ID  3016244 (Insulin [Units/volume] in Serum or Plasma) and UNIT_CONCEPT_ID 8860 (microunit per milliliter), the number and percent of records that have a value higher than      50.0.","CDM_TABLE_NAME":"MEASUREMENT","CDM_FIELD_NAME":"MEASUREMENT_CONCEPT_ID","CONCEPT_ID":" 3016244","UNIT_CONCEPT_ID":"8860","SQL_FILE":"concept_plausible_value_high.sql","CATEGORY":"Plausibility","SUBCATEGORY":"Atemporal","CONTEXT":"Verification","checkId":2412,"FAILED":0,"THRESHOLD_VALUE":5,"_row":"19.431"},{"NUM_VIOLATED_ROWS":0,"PCT_VIOLATED_ROWS":0,"NUM_DENOMINATOR_ROWS":0,"EXECUTION_TIME":"0.721957 secs","QUERY_TEXT":"\r\n/*********\r\nCONCEPT LEVEL check:\r\nPLAUSIBLE_VALUE_HIGH - find any MEASUREMENT records that have VALUE_AS_NUMBER with non-null value > plausible high value\r\n\r\nParameters used in this template:\r\ncdmDatabaseSchema = cdm_ibm_mdcd_v993.dbo\r\nconceptId =  3016244\r\nunitConceptId = 8985\r\nplausibleValueHigh =     100.0\r\n\r\n**********/\r\n\r\n\r\nSELECT num_violated_rows, CASE WHEN denominator.num_rows = 0 THEN 0 ELSE 1.0*num_violated_rows/denominator.num_rows END  AS pct_violated_rows,\r\n  denominator.num_rows as num_denominator_rows\r\nFROM\r\n(\r\n\tSELECT COUNT_BIG(*) AS num_violated_rows\r\n\tFROM\r\n\t(\r\n\t\tSELECT m.* \r\n\t\tFROM cdm_ibm_mdcd_v993.dbo.measurement m\r\n\t\t\r\n\t\tWHERE m.measurement_concept_id =  3016244\r\n\t\tAND m.unit_concept_id = 8985\r\n\t\tAND m.value_as_number IS NOT NULL\r\n\t\tAND m.value_as_number >     100.0\r\n\t) violated_rows\r\n) violated_row_count,\r\n( \r\n\tSELECT COUNT_BIG(*) AS num_rows\r\n\tFROM cdm_ibm_mdcd_v993.dbo.measurement m\r\n\t\r\n\tWHERE measurement_concept_id =  3016244\r\n\tAND unit_concept_id = 8985\r\n\tAND value_as_number IS NOT NULL\r\n) denominator\r\n;","CHECK_NAME":"plausibleValueHigh","CHECK_LEVEL":"CONCEPT","CHECK_DESCRIPTION":"For the combination of CONCEPT_ID  3016244 (Insulin [Units/volume] in Serum or Plasma) and UNIT_CONCEPT_ID 8985 (international unit per milliliter), the number and percent of records that have a value higher than     100.0.","CDM_TABLE_NAME":"MEASUREMENT","CDM_FIELD_NAME":"MEASUREMENT_CONCEPT_ID","CONCEPT_ID":" 3016244","UNIT_CONCEPT_ID":"8985","SQL_FILE":"concept_plausible_value_high.sql","CATEGORY":"Plausibility","SUBCATEGORY":"Atemporal","CONTEXT":"Verification","checkId":2413,"FAILED":0,"THRESHOLD_VALUE":5,"_row":"19.432"},{"NUM_VIOLATED_ROWS":0,"PCT_VIOLATED_ROWS":0,"NUM_DENOMINATOR_ROWS":0,"EXECUTION_TIME":"2.688923 secs","QUERY_TEXT":"\r\n/*********\r\nCONCEPT LEVEL check:\r\nPLAUSIBLE_VALUE_HIGH - find any MEASUREMENT records that have VALUE_AS_NUMBER with non-null value > plausible high value\r\n\r\nParameters used in this template:\r\ncdmDatabaseSchema = cdm_ibm_mdcd_v993.dbo\r\nconceptId =  3016244\r\nunitConceptId = 44777578\r\nplausibleValueHigh =      46.0\r\n\r\n**********/\r\n\r\n\r\nSELECT num_violated_rows, CASE WHEN denominator.num_rows = 0 THEN 0 ELSE 1.0*num_violated_rows/denominator.num_rows END  AS pct_violated_rows,\r\n  denominator.num_rows as num_denominator_rows\r\nFROM\r\n(\r\n\tSELECT COUNT_BIG(*) AS num_violated_rows\r\n\tFROM\r\n\t(\r\n\t\tSELECT m.* \r\n\t\tFROM cdm_ibm_mdcd_v993.dbo.measurement m\r\n\t\t\r\n\t\tWHERE m.measurement_concept_id =  3016244\r\n\t\tAND m.unit_concept_id = 44777578\r\n\t\tAND m.value_as_number IS NOT NULL\r\n\t\tAND m.value_as_number >      46.0\r\n\t) violated_rows\r\n) violated_row_count,\r\n( \r\n\tSELECT COUNT_BIG(*) AS num_rows\r\n\tFROM cdm_ibm_mdcd_v993.dbo.measurement m\r\n\t\r\n\tWHERE measurement_concept_id =  3016244\r\n\tAND unit_concept_id = 44777578\r\n\tAND value_as_number IS NOT NULL\r\n) denominator\r\n;","CHECK_NAME":"plausibleValueHigh","CHECK_LEVEL":"CONCEPT","CHECK_DESCRIPTION":"For the combination of CONCEPT_ID  3016244 (Insulin [Units/volume] in Serum or Plasma) and UNIT_CONCEPT_ID 44777578 (milliunit per liter), the number and percent of records that have a value higher than      46.0.","CDM_TABLE_NAME":"MEASUREMENT","CDM_FIELD_NAME":"MEASUREMENT_CONCEPT_ID","CONCEPT_ID":" 3016244","UNIT_CONCEPT_ID":"44777578","SQL_FILE":"concept_plausible_value_high.sql","CATEGORY":"Plausibility","SUBCATEGORY":"Atemporal","CONTEXT":"Verification","checkId":2414,"FAILED":0,"THRESHOLD_VALUE":5,"_row":"19.433"},{"NUM_VIOLATED_ROWS":0,"PCT_VIOLATED_ROWS":0,"NUM_DENOMINATOR_ROWS":0,"EXECUTION_TIME":"3.544910 secs","QUERY_TEXT":"\r\n/*********\r\nCONCEPT LEVEL check:\r\nPLAUSIBLE_VALUE_HIGH - find any MEASUREMENT records that have VALUE_AS_NUMBER with non-null value > plausible high value\r\n\r\nParameters used in this template:\r\ncdmDatabaseSchema = cdm_ibm_mdcd_v993.dbo\r\nconceptId =  3016258\r\nunitConceptId = 8582\r\nplausibleValueHigh =     222.0\r\n\r\n**********/\r\n\r\n\r\nSELECT num_violated_rows, CASE WHEN denominator.num_rows = 0 THEN 0 ELSE 1.0*num_violated_rows/denominator.num_rows END  AS pct_violated_rows,\r\n  denominator.num_rows as num_denominator_rows\r\nFROM\r\n(\r\n\tSELECT COUNT_BIG(*) AS num_violated_rows\r\n\tFROM\r\n\t(\r\n\t\tSELECT m.* \r\n\t\tFROM cdm_ibm_mdcd_v993.dbo.measurement m\r\n\t\t\r\n\t\tWHERE m.measurement_concept_id =  3016258\r\n\t\tAND m.unit_concept_id = 8582\r\n\t\tAND m.value_as_number IS NOT NULL\r\n\t\tAND m.value_as_number >     222.0\r\n\t) violated_rows\r\n) violated_row_count,\r\n( \r\n\tSELECT COUNT_BIG(*) AS num_rows\r\n\tFROM cdm_ibm_mdcd_v993.dbo.measurement m\r\n\t\r\n\tWHERE measurement_concept_id =  3016258\r\n\tAND unit_concept_id = 8582\r\n\tAND value_as_number IS NOT NULL\r\n) denominator\r\n;","CHECK_NAME":"plausibleValueHigh","CHECK_LEVEL":"CONCEPT","CHECK_DESCRIPTION":"For the combination of CONCEPT_ID  3016258 (Waist Circumference at umbilicus by Tape measure) and UNIT_CONCEPT_ID 8582 (centimeter), the number and percent of records that have a value higher than     222.0.","CDM_TABLE_NAME":"MEASUREMENT","CDM_FIELD_NAME":"MEASUREMENT_CONCEPT_ID","CONCEPT_ID":" 3016258","UNIT_CONCEPT_ID":"8582","SQL_FILE":"concept_plausible_value_high.sql","CATEGORY":"Plausibility","SUBCATEGORY":"Atemporal","CONTEXT":"Verification","checkId":2415,"FAILED":0,"THRESHOLD_VALUE":5,"_row":"19.434"},{"NUM_VIOLATED_ROWS":0,"PCT_VIOLATED_ROWS":0,"NUM_DENOMINATOR_ROWS":0,"EXECUTION_TIME":"0.715976 secs","QUERY_TEXT":"\r\n/*********\r\nCONCEPT LEVEL check:\r\nPLAUSIBLE_VALUE_HIGH - find any MEASUREMENT records that have VALUE_AS_NUMBER with non-null value > plausible high value\r\n\r\nParameters used in this template:\r\ncdmDatabaseSchema = cdm_ibm_mdcd_v993.dbo\r\nconceptId =  3016258\r\nunitConceptId = 9330\r\nplausibleValueHigh =      74.0\r\n\r\n**********/\r\n\r\n\r\nSELECT num_violated_rows, CASE WHEN denominator.num_rows = 0 THEN 0 ELSE 1.0*num_violated_rows/denominator.num_rows END  AS pct_violated_rows,\r\n  denominator.num_rows as num_denominator_rows\r\nFROM\r\n(\r\n\tSELECT COUNT_BIG(*) AS num_violated_rows\r\n\tFROM\r\n\t(\r\n\t\tSELECT m.* \r\n\t\tFROM cdm_ibm_mdcd_v993.dbo.measurement m\r\n\t\t\r\n\t\tWHERE m.measurement_concept_id =  3016258\r\n\t\tAND m.unit_concept_id = 9330\r\n\t\tAND m.value_as_number IS NOT NULL\r\n\t\tAND m.value_as_number >      74.0\r\n\t) violated_rows\r\n) violated_row_count,\r\n( \r\n\tSELECT COUNT_BIG(*) AS num_rows\r\n\tFROM cdm_ibm_mdcd_v993.dbo.measurement m\r\n\t\r\n\tWHERE measurement_concept_id =  3016258\r\n\tAND unit_concept_id = 9330\r\n\tAND value_as_number IS NOT NULL\r\n) denominator\r\n;","CHECK_NAME":"plausibleValueHigh","CHECK_LEVEL":"CONCEPT","CHECK_DESCRIPTION":"For the combination of CONCEPT_ID  3016258 (Waist Circumference at umbilicus by Tape measure) and UNIT_CONCEPT_ID 9330 (inch (US)), the number and percent of records that have a value higher than      74.0.","CDM_TABLE_NAME":"MEASUREMENT","CDM_FIELD_NAME":"MEASUREMENT_CONCEPT_ID","CONCEPT_ID":" 3016258","UNIT_CONCEPT_ID":"9330","SQL_FILE":"concept_plausible_value_high.sql","CATEGORY":"Plausibility","SUBCATEGORY":"Atemporal","CONTEXT":"Verification","checkId":2416,"FAILED":0,"THRESHOLD_VALUE":5,"_row":"19.435"},{"NUM_VIOLATED_ROWS":0,"PCT_VIOLATED_ROWS":0,"NUM_DENOMINATOR_ROWS":0,"EXECUTION_TIME":"1.247966 secs","QUERY_TEXT":"\r\n/*********\r\nCONCEPT LEVEL check:\r\nPLAUSIBLE_VALUE_HIGH - find any MEASUREMENT records that have VALUE_AS_NUMBER with non-null value > plausible high value\r\n\r\nParameters used in this template:\r\ncdmDatabaseSchema = cdm_ibm_mdcd_v993.dbo\r\nconceptId =  3016290\r\nunitConceptId = 9212\r\nplausibleValueHigh =      60.0\r\n\r\n**********/\r\n\r\n\r\nSELECT num_violated_rows, CASE WHEN denominator.num_rows = 0 THEN 0 ELSE 1.0*num_violated_rows/denominator.num_rows END  AS pct_violated_rows,\r\n  denominator.num_rows as num_denominator_rows\r\nFROM\r\n(\r\n\tSELECT COUNT_BIG(*) AS num_violated_rows\r\n\tFROM\r\n\t(\r\n\t\tSELECT m.* \r\n\t\tFROM cdm_ibm_mdcd_v993.dbo.measurement m\r\n\t\t\r\n\t\tWHERE m.measurement_concept_id =  3016290\r\n\t\tAND m.unit_concept_id = 9212\r\n\t\tAND m.value_as_number IS NOT NULL\r\n\t\tAND m.value_as_number >      60.0\r\n\t) violated_rows\r\n) violated_row_count,\r\n( \r\n\tSELECT COUNT_BIG(*) AS num_rows\r\n\tFROM cdm_ibm_mdcd_v993.dbo.measurement m\r\n\t\r\n\tWHERE measurement_concept_id =  3016290\r\n\tAND unit_concept_id = 9212\r\n\tAND value_as_number IS NOT NULL\r\n) denominator\r\n;","CHECK_NAME":"plausibleValueHigh","CHECK_LEVEL":"CONCEPT","CHECK_DESCRIPTION":"For the combination of CONCEPT_ID  3016290 (aPTT in Control Blood by Coagulation assay) and UNIT_CONCEPT_ID 9212 (second), the number and percent of records that have a value higher than      60.0.","CDM_TABLE_NAME":"MEASUREMENT","CDM_FIELD_NAME":"MEASUREMENT_CONCEPT_ID","CONCEPT_ID":" 3016290","UNIT_CONCEPT_ID":"9212","SQL_FILE":"concept_plausible_value_high.sql","CATEGORY":"Plausibility","SUBCATEGORY":"Atemporal","CONTEXT":"Verification","checkId":2417,"FAILED":0,"THRESHOLD_VALUE":5,"_row":"19.436"},{"NUM_VIOLATED_ROWS":0,"PCT_VIOLATED_ROWS":0,"NUM_DENOMINATOR_ROWS":0,"EXECUTION_TIME":"0.838973 secs","QUERY_TEXT":"\r\n/*********\r\nCONCEPT LEVEL check:\r\nPLAUSIBLE_VALUE_HIGH - find any MEASUREMENT records that have VALUE_AS_NUMBER with non-null value > plausible high value\r\n\r\nParameters used in this template:\r\ncdmDatabaseSchema = cdm_ibm_mdcd_v993.dbo\r\nconceptId =  3016293\r\nunitConceptId = 8753\r\nplausibleValueHigh =      47.0\r\n\r\n**********/\r\n\r\n\r\nSELECT num_violated_rows, CASE WHEN denominator.num_rows = 0 THEN 0 ELSE 1.0*num_violated_rows/denominator.num_rows END  AS pct_violated_rows,\r\n  denominator.num_rows as num_denominator_rows\r\nFROM\r\n(\r\n\tSELECT COUNT_BIG(*) AS num_violated_rows\r\n\tFROM\r\n\t(\r\n\t\tSELECT m.* \r\n\t\tFROM cdm_ibm_mdcd_v993.dbo.measurement m\r\n\t\t\r\n\t\tWHERE m.measurement_concept_id =  3016293\r\n\t\tAND m.unit_concept_id = 8753\r\n\t\tAND m.value_as_number IS NOT NULL\r\n\t\tAND m.value_as_number >      47.0\r\n\t) violated_rows\r\n) violated_row_count,\r\n( \r\n\tSELECT COUNT_BIG(*) AS num_rows\r\n\tFROM cdm_ibm_mdcd_v993.dbo.measurement m\r\n\t\r\n\tWHERE measurement_concept_id =  3016293\r\n\tAND unit_concept_id = 8753\r\n\tAND value_as_number IS NOT NULL\r\n) denominator\r\n;","CHECK_NAME":"plausibleValueHigh","CHECK_LEVEL":"CONCEPT","CHECK_DESCRIPTION":"For the combination of CONCEPT_ID  3016293 (Bicarbonate [Moles/volume] in Serum or Plasma) and UNIT_CONCEPT_ID 8753 (millimole per liter), the number and percent of records that have a value higher than      47.0.","CDM_TABLE_NAME":"MEASUREMENT","CDM_FIELD_NAME":"MEASUREMENT_CONCEPT_ID","CONCEPT_ID":" 3016293","UNIT_CONCEPT_ID":"8753","SQL_FILE":"concept_plausible_value_high.sql","CATEGORY":"Plausibility","SUBCATEGORY":"Atemporal","CONTEXT":"Verification","checkId":2418,"FAILED":0,"THRESHOLD_VALUE":5,"_row":"19.437"},{"NUM_VIOLATED_ROWS":0,"PCT_VIOLATED_ROWS":0,"NUM_DENOMINATOR_ROWS":0,"EXECUTION_TIME":"4.727864 secs","QUERY_TEXT":"\r\n/*********\r\nCONCEPT LEVEL check:\r\nPLAUSIBLE_VALUE_HIGH - find any MEASUREMENT records that have VALUE_AS_NUMBER with non-null value > plausible high value\r\n\r\nParameters used in this template:\r\ncdmDatabaseSchema = cdm_ibm_mdcd_v993.dbo\r\nconceptId =  3016293\r\nunitConceptId = 9557\r\nplausibleValueHigh =      47.0\r\n\r\n**********/\r\n\r\n\r\nSELECT num_violated_rows, CASE WHEN denominator.num_rows = 0 THEN 0 ELSE 1.0*num_violated_rows/denominator.num_rows END  AS pct_violated_rows,\r\n  denominator.num_rows as num_denominator_rows\r\nFROM\r\n(\r\n\tSELECT COUNT_BIG(*) AS num_violated_rows\r\n\tFROM\r\n\t(\r\n\t\tSELECT m.* \r\n\t\tFROM cdm_ibm_mdcd_v993.dbo.measurement m\r\n\t\t\r\n\t\tWHERE m.measurement_concept_id =  3016293\r\n\t\tAND m.unit_concept_id = 9557\r\n\t\tAND m.value_as_number IS NOT NULL\r\n\t\tAND m.value_as_number >      47.0\r\n\t) violated_rows\r\n) violated_row_count,\r\n( \r\n\tSELECT COUNT_BIG(*) AS num_rows\r\n\tFROM cdm_ibm_mdcd_v993.dbo.measurement m\r\n\t\r\n\tWHERE measurement_concept_id =  3016293\r\n\tAND unit_concept_id = 9557\r\n\tAND value_as_number IS NOT NULL\r\n) denominator\r\n;","CHECK_NAME":"plausibleValueHigh","CHECK_LEVEL":"CONCEPT","CHECK_DESCRIPTION":"For the combination of CONCEPT_ID  3016293 (Bicarbonate [Moles/volume] in Serum or Plasma) and UNIT_CONCEPT_ID 9557 (milliequivalent per liter), the number and percent of records that have a value higher than      47.0.","CDM_TABLE_NAME":"MEASUREMENT","CDM_FIELD_NAME":"MEASUREMENT_CONCEPT_ID","CONCEPT_ID":" 3016293","UNIT_CONCEPT_ID":"9557","SQL_FILE":"concept_plausible_value_high.sql","CATEGORY":"Plausibility","SUBCATEGORY":"Atemporal","CONTEXT":"Verification","checkId":2419,"FAILED":0,"THRESHOLD_VALUE":5,"_row":"19.438"},{"NUM_VIOLATED_ROWS":0,"PCT_VIOLATED_ROWS":0,"NUM_DENOMINATOR_ROWS":0,"EXECUTION_TIME":"0.537990 secs","QUERY_TEXT":"\r\n/*********\r\nCONCEPT LEVEL check:\r\nPLAUSIBLE_VALUE_HIGH - find any MEASUREMENT records that have VALUE_AS_NUMBER with non-null value > plausible high value\r\n\r\nParameters used in this template:\r\ncdmDatabaseSchema = cdm_ibm_mdcd_v993.dbo\r\nconceptId =  3016311\r\nunitConceptId = 8554\r\nplausibleValueHigh =      29.0\r\n\r\n**********/\r\n\r\n\r\nSELECT num_violated_rows, CASE WHEN denominator.num_rows = 0 THEN 0 ELSE 1.0*num_violated_rows/denominator.num_rows END  AS pct_violated_rows,\r\n  denominator.num_rows as num_denominator_rows\r\nFROM\r\n(\r\n\tSELECT COUNT_BIG(*) AS num_violated_rows\r\n\tFROM\r\n\t(\r\n\t\tSELECT m.* \r\n\t\tFROM cdm_ibm_mdcd_v993.dbo.measurement m\r\n\t\t\r\n\t\tWHERE m.measurement_concept_id =  3016311\r\n\t\tAND m.unit_concept_id = 8554\r\n\t\tAND m.value_as_number IS NOT NULL\r\n\t\tAND m.value_as_number >      29.0\r\n\t) violated_rows\r\n) violated_row_count,\r\n( \r\n\tSELECT COUNT_BIG(*) AS num_rows\r\n\tFROM cdm_ibm_mdcd_v993.dbo.measurement m\r\n\t\r\n\tWHERE measurement_concept_id =  3016311\r\n\tAND unit_concept_id = 8554\r\n\tAND value_as_number IS NOT NULL\r\n) denominator\r\n;","CHECK_NAME":"plausibleValueHigh","CHECK_LEVEL":"CONCEPT","CHECK_DESCRIPTION":"For the combination of CONCEPT_ID  3016311 (Creatine kinase.MB/Creatine kinase.total in Serum or Plasma) and UNIT_CONCEPT_ID 8554 (percent), the number and percent of records that have a value higher than      29.0.","CDM_TABLE_NAME":"MEASUREMENT","CDM_FIELD_NAME":"MEASUREMENT_CONCEPT_ID","CONCEPT_ID":" 3016311","UNIT_CONCEPT_ID":"8554","SQL_FILE":"concept_plausible_value_high.sql","CATEGORY":"Plausibility","SUBCATEGORY":"Atemporal","CONTEXT":"Verification","checkId":2420,"FAILED":0,"THRESHOLD_VALUE":5,"_row":"19.439"},{"NUM_VIOLATED_ROWS":0,"PCT_VIOLATED_ROWS":0,"NUM_DENOMINATOR_ROWS":0,"EXECUTION_TIME":"0.636978 secs","QUERY_TEXT":"\r\n/*********\r\nCONCEPT LEVEL check:\r\nPLAUSIBLE_VALUE_HIGH - find any MEASUREMENT records that have VALUE_AS_NUMBER with non-null value > plausible high value\r\n\r\nParameters used in this template:\r\ncdmDatabaseSchema = cdm_ibm_mdcd_v993.dbo\r\nconceptId =  3016723\r\nunitConceptId = 8713\r\nplausibleValueHigh =      36.0\r\n\r\n**********/\r\n\r\n\r\nSELECT num_violated_rows, CASE WHEN denominator.num_rows = 0 THEN 0 ELSE 1.0*num_violated_rows/denominator.num_rows END  AS pct_violated_rows,\r\n  denominator.num_rows as num_denominator_rows\r\nFROM\r\n(\r\n\tSELECT COUNT_BIG(*) AS num_violated_rows\r\n\tFROM\r\n\t(\r\n\t\tSELECT m.* \r\n\t\tFROM cdm_ibm_mdcd_v993.dbo.measurement m\r\n\t\t\r\n\t\tWHERE m.measurement_concept_id =  3016723\r\n\t\tAND m.unit_concept_id = 8713\r\n\t\tAND m.value_as_number IS NOT NULL\r\n\t\tAND m.value_as_number >      36.0\r\n\t) violated_rows\r\n) violated_row_count,\r\n( \r\n\tSELECT COUNT_BIG(*) AS num_rows\r\n\tFROM cdm_ibm_mdcd_v993.dbo.measurement m\r\n\t\r\n\tWHERE measurement_concept_id =  3016723\r\n\tAND unit_concept_id = 8713\r\n\tAND value_as_number IS NOT NULL\r\n) denominator\r\n;","CHECK_NAME":"plausibleValueHigh","CHECK_LEVEL":"CONCEPT","CHECK_DESCRIPTION":"For the combination of CONCEPT_ID  3016723 (Creatinine [Mass/volume] in Serum or Plasma) and UNIT_CONCEPT_ID 8713 (gram per deciliter), the number and percent of records that have a value higher than      36.0.","CDM_TABLE_NAME":"MEASUREMENT","CDM_FIELD_NAME":"MEASUREMENT_CONCEPT_ID","CONCEPT_ID":" 3016723","UNIT_CONCEPT_ID":"8713","SQL_FILE":"concept_plausible_value_high.sql","CATEGORY":"Plausibility","SUBCATEGORY":"Atemporal","CONTEXT":"Verification","checkId":2421,"FAILED":0,"THRESHOLD_VALUE":5,"_row":"19.440"},{"NUM_VIOLATED_ROWS":0,"PCT_VIOLATED_ROWS":0,"NUM_DENOMINATOR_ROWS":0,"EXECUTION_TIME":"1.339970 secs","QUERY_TEXT":"\r\n/*********\r\nCONCEPT LEVEL check:\r\nPLAUSIBLE_VALUE_HIGH - find any MEASUREMENT records that have VALUE_AS_NUMBER with non-null value > plausible high value\r\n\r\nParameters used in this template:\r\ncdmDatabaseSchema = cdm_ibm_mdcd_v993.dbo\r\nconceptId =  3016723\r\nunitConceptId = 8749\r\nplausibleValueHigh =    1000.0\r\n\r\n**********/\r\n\r\n\r\nSELECT num_violated_rows, CASE WHEN denominator.num_rows = 0 THEN 0 ELSE 1.0*num_violated_rows/denominator.num_rows END  AS pct_violated_rows,\r\n  denominator.num_rows as num_denominator_rows\r\nFROM\r\n(\r\n\tSELECT COUNT_BIG(*) AS num_violated_rows\r\n\tFROM\r\n\t(\r\n\t\tSELECT m.* \r\n\t\tFROM cdm_ibm_mdcd_v993.dbo.measurement m\r\n\t\t\r\n\t\tWHERE m.measurement_concept_id =  3016723\r\n\t\tAND m.unit_concept_id = 8749\r\n\t\tAND m.value_as_number IS NOT NULL\r\n\t\tAND m.value_as_number >    1000.0\r\n\t) violated_rows\r\n) violated_row_count,\r\n( \r\n\tSELECT COUNT_BIG(*) AS num_rows\r\n\tFROM cdm_ibm_mdcd_v993.dbo.measurement m\r\n\t\r\n\tWHERE measurement_concept_id =  3016723\r\n\tAND unit_concept_id = 8749\r\n\tAND value_as_number IS NOT NULL\r\n) denominator\r\n;","CHECK_NAME":"plausibleValueHigh","CHECK_LEVEL":"CONCEPT","CHECK_DESCRIPTION":"For the combination of CONCEPT_ID  3016723 (Creatinine [Mass/volume] in Serum or Plasma) and UNIT_CONCEPT_ID 8749 (micromole per liter), the number and percent of records that have a value higher than    1000.0.","CDM_TABLE_NAME":"MEASUREMENT","CDM_FIELD_NAME":"MEASUREMENT_CONCEPT_ID","CONCEPT_ID":" 3016723","UNIT_CONCEPT_ID":"8749","SQL_FILE":"concept_plausible_value_high.sql","CATEGORY":"Plausibility","SUBCATEGORY":"Atemporal","CONTEXT":"Verification","checkId":2422,"FAILED":0,"THRESHOLD_VALUE":5,"_row":"19.441"},{"NUM_VIOLATED_ROWS":0,"PCT_VIOLATED_ROWS":0,"NUM_DENOMINATOR_ROWS":0,"EXECUTION_TIME":"0.495976 secs","QUERY_TEXT":"\r\n/*********\r\nCONCEPT LEVEL check:\r\nPLAUSIBLE_VALUE_HIGH - find any MEASUREMENT records that have VALUE_AS_NUMBER with non-null value > plausible high value\r\n\r\nParameters used in this template:\r\ncdmDatabaseSchema = cdm_ibm_mdcd_v993.dbo\r\nconceptId =  3016723\r\nunitConceptId = 8753\r\nplausibleValueHigh =     142.0\r\n\r\n**********/\r\n\r\n\r\nSELECT num_violated_rows, CASE WHEN denominator.num_rows = 0 THEN 0 ELSE 1.0*num_violated_rows/denominator.num_rows END  AS pct_violated_rows,\r\n  denominator.num_rows as num_denominator_rows\r\nFROM\r\n(\r\n\tSELECT COUNT_BIG(*) AS num_violated_rows\r\n\tFROM\r\n\t(\r\n\t\tSELECT m.* \r\n\t\tFROM cdm_ibm_mdcd_v993.dbo.measurement m\r\n\t\t\r\n\t\tWHERE m.measurement_concept_id =  3016723\r\n\t\tAND m.unit_concept_id = 8753\r\n\t\tAND m.value_as_number IS NOT NULL\r\n\t\tAND m.value_as_number >     142.0\r\n\t) violated_rows\r\n) violated_row_count,\r\n( \r\n\tSELECT COUNT_BIG(*) AS num_rows\r\n\tFROM cdm_ibm_mdcd_v993.dbo.measurement m\r\n\t\r\n\tWHERE measurement_concept_id =  3016723\r\n\tAND unit_concept_id = 8753\r\n\tAND value_as_number IS NOT NULL\r\n) denominator\r\n;","CHECK_NAME":"plausibleValueHigh","CHECK_LEVEL":"CONCEPT","CHECK_DESCRIPTION":"For the combination of CONCEPT_ID  3016723 (Creatinine [Mass/volume] in Serum or Plasma) and UNIT_CONCEPT_ID 8753 (millimole per liter), the number and percent of records that have a value higher than     142.0.","CDM_TABLE_NAME":"MEASUREMENT","CDM_FIELD_NAME":"MEASUREMENT_CONCEPT_ID","CONCEPT_ID":" 3016723","UNIT_CONCEPT_ID":"8753","SQL_FILE":"concept_plausible_value_high.sql","CATEGORY":"Plausibility","SUBCATEGORY":"Atemporal","CONTEXT":"Verification","checkId":2423,"FAILED":0,"THRESHOLD_VALUE":5,"_row":"19.442"},{"NUM_VIOLATED_ROWS":0,"PCT_VIOLATED_ROWS":0,"NUM_DENOMINATOR_ROWS":0,"EXECUTION_TIME":"0.523992 secs","QUERY_TEXT":"\r\n/*********\r\nCONCEPT LEVEL check:\r\nPLAUSIBLE_VALUE_HIGH - find any MEASUREMENT records that have VALUE_AS_NUMBER with non-null value > plausible high value\r\n\r\nParameters used in this template:\r\ncdmDatabaseSchema = cdm_ibm_mdcd_v993.dbo\r\nconceptId =  3016723\r\nunitConceptId = 8840\r\nplausibleValueHigh =      10.0\r\n\r\n**********/\r\n\r\n\r\nSELECT num_violated_rows, CASE WHEN denominator.num_rows = 0 THEN 0 ELSE 1.0*num_violated_rows/denominator.num_rows END  AS pct_violated_rows,\r\n  denominator.num_rows as num_denominator_rows\r\nFROM\r\n(\r\n\tSELECT COUNT_BIG(*) AS num_violated_rows\r\n\tFROM\r\n\t(\r\n\t\tSELECT m.* \r\n\t\tFROM cdm_ibm_mdcd_v993.dbo.measurement m\r\n\t\t\r\n\t\tWHERE m.measurement_concept_id =  3016723\r\n\t\tAND m.unit_concept_id = 8840\r\n\t\tAND m.value_as_number IS NOT NULL\r\n\t\tAND m.value_as_number >      10.0\r\n\t) violated_rows\r\n) violated_row_count,\r\n( \r\n\tSELECT COUNT_BIG(*) AS num_rows\r\n\tFROM cdm_ibm_mdcd_v993.dbo.measurement m\r\n\t\r\n\tWHERE measurement_concept_id =  3016723\r\n\tAND unit_concept_id = 8840\r\n\tAND value_as_number IS NOT NULL\r\n) denominator\r\n;","CHECK_NAME":"plausibleValueHigh","CHECK_LEVEL":"CONCEPT","CHECK_DESCRIPTION":"For the combination of CONCEPT_ID  3016723 (Creatinine [Mass/volume] in Serum or Plasma) and UNIT_CONCEPT_ID 8840 (milligram per deciliter), the number and percent of records that have a value higher than      10.0.","CDM_TABLE_NAME":"MEASUREMENT","CDM_FIELD_NAME":"MEASUREMENT_CONCEPT_ID","CONCEPT_ID":" 3016723","UNIT_CONCEPT_ID":"8840","SQL_FILE":"concept_plausible_value_high.sql","CATEGORY":"Plausibility","SUBCATEGORY":"Atemporal","CONTEXT":"Verification","checkId":2424,"FAILED":0,"THRESHOLD_VALUE":5,"_row":"19.443"},{"NUM_VIOLATED_ROWS":0,"PCT_VIOLATED_ROWS":0,"NUM_DENOMINATOR_ROWS":0,"EXECUTION_TIME":"0.984970 secs","QUERY_TEXT":"\r\n/*********\r\nCONCEPT LEVEL check:\r\nPLAUSIBLE_VALUE_HIGH - find any MEASUREMENT records that have VALUE_AS_NUMBER with non-null value > plausible high value\r\n\r\nParameters used in this template:\r\ncdmDatabaseSchema = cdm_ibm_mdcd_v993.dbo\r\nconceptId =  3016723\r\nunitConceptId = 9117\r\nplausibleValueHigh =     294.0\r\n\r\n**********/\r\n\r\n\r\nSELECT num_violated_rows, CASE WHEN denominator.num_rows = 0 THEN 0 ELSE 1.0*num_violated_rows/denominator.num_rows END  AS pct_violated_rows,\r\n  denominator.num_rows as num_denominator_rows\r\nFROM\r\n(\r\n\tSELECT COUNT_BIG(*) AS num_violated_rows\r\n\tFROM\r\n\t(\r\n\t\tSELECT m.* \r\n\t\tFROM cdm_ibm_mdcd_v993.dbo.measurement m\r\n\t\t\r\n\t\tWHERE m.measurement_concept_id =  3016723\r\n\t\tAND m.unit_concept_id = 9117\r\n\t\tAND m.value_as_number IS NOT NULL\r\n\t\tAND m.value_as_number >     294.0\r\n\t) violated_rows\r\n) violated_row_count,\r\n( \r\n\tSELECT COUNT_BIG(*) AS num_rows\r\n\tFROM cdm_ibm_mdcd_v993.dbo.measurement m\r\n\t\r\n\tWHERE measurement_concept_id =  3016723\r\n\tAND unit_concept_id = 9117\r\n\tAND value_as_number IS NOT NULL\r\n) denominator\r\n;","CHECK_NAME":"plausibleValueHigh","CHECK_LEVEL":"CONCEPT","CHECK_DESCRIPTION":"For the combination of CONCEPT_ID  3016723 (Creatinine [Mass/volume] in Serum or Plasma) and UNIT_CONCEPT_ID 9117 (milliliter per minute per 1.73 square meter), the number and percent of records that have a value higher than     294.0.","CDM_TABLE_NAME":"MEASUREMENT","CDM_FIELD_NAME":"MEASUREMENT_CONCEPT_ID","CONCEPT_ID":" 3016723","UNIT_CONCEPT_ID":"9117","SQL_FILE":"concept_plausible_value_high.sql","CATEGORY":"Plausibility","SUBCATEGORY":"Atemporal","CONTEXT":"Verification","checkId":2425,"FAILED":0,"THRESHOLD_VALUE":5,"_row":"19.444"},{"NUM_VIOLATED_ROWS":0,"PCT_VIOLATED_ROWS":0,"NUM_DENOMINATOR_ROWS":0,"EXECUTION_TIME":"0.827973 secs","QUERY_TEXT":"\r\n/*********\r\nCONCEPT LEVEL check:\r\nPLAUSIBLE_VALUE_HIGH - find any MEASUREMENT records that have VALUE_AS_NUMBER with non-null value > plausible high value\r\n\r\nParameters used in this template:\r\ncdmDatabaseSchema = cdm_ibm_mdcd_v993.dbo\r\nconceptId =  3016771\r\nunitConceptId = 8645\r\nplausibleValueHigh =     107.0\r\n\r\n**********/\r\n\r\n\r\nSELECT num_violated_rows, CASE WHEN denominator.num_rows = 0 THEN 0 ELSE 1.0*num_violated_rows/denominator.num_rows END  AS pct_violated_rows,\r\n  denominator.num_rows as num_denominator_rows\r\nFROM\r\n(\r\n\tSELECT COUNT_BIG(*) AS num_violated_rows\r\n\tFROM\r\n\t(\r\n\t\tSELECT m.* \r\n\t\tFROM cdm_ibm_mdcd_v993.dbo.measurement m\r\n\t\t\r\n\t\tWHERE m.measurement_concept_id =  3016771\r\n\t\tAND m.unit_concept_id = 8645\r\n\t\tAND m.value_as_number IS NOT NULL\r\n\t\tAND m.value_as_number >     107.0\r\n\t) violated_rows\r\n) violated_row_count,\r\n( \r\n\tSELECT COUNT_BIG(*) AS num_rows\r\n\tFROM cdm_ibm_mdcd_v993.dbo.measurement m\r\n\t\r\n\tWHERE measurement_concept_id =  3016771\r\n\tAND unit_concept_id = 8645\r\n\tAND value_as_number IS NOT NULL\r\n) denominator\r\n;","CHECK_NAME":"plausibleValueHigh","CHECK_LEVEL":"CONCEPT","CHECK_DESCRIPTION":"For the combination of CONCEPT_ID  3016771 (Amylase [Enzymatic activity/volume] in Serum or Plasma) and UNIT_CONCEPT_ID 8645 (unit per liter), the number and percent of records that have a value higher than     107.0.","CDM_TABLE_NAME":"MEASUREMENT","CDM_FIELD_NAME":"MEASUREMENT_CONCEPT_ID","CONCEPT_ID":" 3016771","UNIT_CONCEPT_ID":"8645","SQL_FILE":"concept_plausible_value_high.sql","CATEGORY":"Plausibility","SUBCATEGORY":"Atemporal","CONTEXT":"Verification","checkId":2426,"FAILED":0,"THRESHOLD_VALUE":5,"_row":"19.445"},{"NUM_VIOLATED_ROWS":0,"PCT_VIOLATED_ROWS":0,"NUM_DENOMINATOR_ROWS":0,"EXECUTION_TIME":"7.609786 secs","QUERY_TEXT":"\r\n/*********\r\nCONCEPT LEVEL check:\r\nPLAUSIBLE_VALUE_HIGH - find any MEASUREMENT records that have VALUE_AS_NUMBER with non-null value > plausible high value\r\n\r\nParameters used in this template:\r\ncdmDatabaseSchema = cdm_ibm_mdcd_v993.dbo\r\nconceptId =  3016913\r\nunitConceptId = 8554\r\nplausibleValueHigh =     389.0\r\n\r\n**********/\r\n\r\n\r\nSELECT num_violated_rows, CASE WHEN denominator.num_rows = 0 THEN 0 ELSE 1.0*num_violated_rows/denominator.num_rows END  AS pct_violated_rows,\r\n  denominator.num_rows as num_denominator_rows\r\nFROM\r\n(\r\n\tSELECT COUNT_BIG(*) AS num_violated_rows\r\n\tFROM\r\n\t(\r\n\t\tSELECT m.* \r\n\t\tFROM cdm_ibm_mdcd_v993.dbo.measurement m\r\n\t\t\r\n\t\tWHERE m.measurement_concept_id =  3016913\r\n\t\tAND m.unit_concept_id = 8554\r\n\t\tAND m.value_as_number IS NOT NULL\r\n\t\tAND m.value_as_number >     389.0\r\n\t) violated_rows\r\n) violated_row_count,\r\n( \r\n\tSELECT COUNT_BIG(*) AS num_rows\r\n\tFROM cdm_ibm_mdcd_v993.dbo.measurement m\r\n\t\r\n\tWHERE measurement_concept_id =  3016913\r\n\tAND unit_concept_id = 8554\r\n\tAND value_as_number IS NOT NULL\r\n) denominator\r\n;","CHECK_NAME":"plausibleValueHigh","CHECK_LEVEL":"CONCEPT","CHECK_DESCRIPTION":"For the combination of CONCEPT_ID  3016913 (Creatine kinase.MM [Enzymatic activity/volume] in Serum or Plasma by Electrophoresis) and UNIT_CONCEPT_ID 8554 (percent), the number and percent of records that have a value higher than     389.0.","CDM_TABLE_NAME":"MEASUREMENT","CDM_FIELD_NAME":"MEASUREMENT_CONCEPT_ID","CONCEPT_ID":" 3016913","UNIT_CONCEPT_ID":"8554","SQL_FILE":"concept_plausible_value_high.sql","CATEGORY":"Plausibility","SUBCATEGORY":"Atemporal","CONTEXT":"Verification","checkId":2427,"FAILED":0,"THRESHOLD_VALUE":5,"_row":"19.446"},{"NUM_VIOLATED_ROWS":0,"PCT_VIOLATED_ROWS":0,"NUM_DENOMINATOR_ROWS":0,"EXECUTION_TIME":"0.659975 secs","QUERY_TEXT":"\r\n/*********\r\nCONCEPT LEVEL check:\r\nPLAUSIBLE_VALUE_HIGH - find any MEASUREMENT records that have VALUE_AS_NUMBER with non-null value > plausible high value\r\n\r\nParameters used in this template:\r\ncdmDatabaseSchema = cdm_ibm_mdcd_v993.dbo\r\nconceptId =  3016991\r\nunitConceptId = 8713\r\nplausibleValueHigh =      10.0\r\n\r\n**********/\r\n\r\n\r\nSELECT num_violated_rows, CASE WHEN denominator.num_rows = 0 THEN 0 ELSE 1.0*num_violated_rows/denominator.num_rows END  AS pct_violated_rows,\r\n  denominator.num_rows as num_denominator_rows\r\nFROM\r\n(\r\n\tSELECT COUNT_BIG(*) AS num_violated_rows\r\n\tFROM\r\n\t(\r\n\t\tSELECT m.* \r\n\t\tFROM cdm_ibm_mdcd_v993.dbo.measurement m\r\n\t\t\r\n\t\tWHERE m.measurement_concept_id =  3016991\r\n\t\tAND m.unit_concept_id = 8713\r\n\t\tAND m.value_as_number IS NOT NULL\r\n\t\tAND m.value_as_number >      10.0\r\n\t) violated_rows\r\n) violated_row_count,\r\n( \r\n\tSELECT COUNT_BIG(*) AS num_rows\r\n\tFROM cdm_ibm_mdcd_v993.dbo.measurement m\r\n\t\r\n\tWHERE measurement_concept_id =  3016991\r\n\tAND unit_concept_id = 8713\r\n\tAND value_as_number IS NOT NULL\r\n) denominator\r\n;","CHECK_NAME":"plausibleValueHigh","CHECK_LEVEL":"CONCEPT","CHECK_DESCRIPTION":"For the combination of CONCEPT_ID  3016991 (Thyroxine (T4) [Mass/volume] in Serum or Plasma) and UNIT_CONCEPT_ID 8713 (gram per deciliter), the number and percent of records that have a value higher than      10.0.","CDM_TABLE_NAME":"MEASUREMENT","CDM_FIELD_NAME":"MEASUREMENT_CONCEPT_ID","CONCEPT_ID":" 3016991","UNIT_CONCEPT_ID":"8713","SQL_FILE":"concept_plausible_value_high.sql","CATEGORY":"Plausibility","SUBCATEGORY":"Atemporal","CONTEXT":"Verification","checkId":2428,"FAILED":0,"THRESHOLD_VALUE":5,"_row":"19.447"},{"NUM_VIOLATED_ROWS":0,"PCT_VIOLATED_ROWS":0,"NUM_DENOMINATOR_ROWS":0,"EXECUTION_TIME":"5.260818 secs","QUERY_TEXT":"\r\n/*********\r\nCONCEPT LEVEL check:\r\nPLAUSIBLE_VALUE_HIGH - find any MEASUREMENT records that have VALUE_AS_NUMBER with non-null value > plausible high value\r\n\r\nParameters used in this template:\r\ncdmDatabaseSchema = cdm_ibm_mdcd_v993.dbo\r\nconceptId =  3016991\r\nunitConceptId = 8817\r\nplausibleValueHigh =      10.0\r\n\r\n**********/\r\n\r\n\r\nSELECT num_violated_rows, CASE WHEN denominator.num_rows = 0 THEN 0 ELSE 1.0*num_violated_rows/denominator.num_rows END  AS pct_violated_rows,\r\n  denominator.num_rows as num_denominator_rows\r\nFROM\r\n(\r\n\tSELECT COUNT_BIG(*) AS num_violated_rows\r\n\tFROM\r\n\t(\r\n\t\tSELECT m.* \r\n\t\tFROM cdm_ibm_mdcd_v993.dbo.measurement m\r\n\t\t\r\n\t\tWHERE m.measurement_concept_id =  3016991\r\n\t\tAND m.unit_concept_id = 8817\r\n\t\tAND m.value_as_number IS NOT NULL\r\n\t\tAND m.value_as_number >      10.0\r\n\t) violated_rows\r\n) violated_row_count,\r\n( \r\n\tSELECT COUNT_BIG(*) AS num_rows\r\n\tFROM cdm_ibm_mdcd_v993.dbo.measurement m\r\n\t\r\n\tWHERE measurement_concept_id =  3016991\r\n\tAND unit_concept_id = 8817\r\n\tAND value_as_number IS NOT NULL\r\n) denominator\r\n;","CHECK_NAME":"plausibleValueHigh","CHECK_LEVEL":"CONCEPT","CHECK_DESCRIPTION":"For the combination of CONCEPT_ID  3016991 (Thyroxine (T4) [Mass/volume] in Serum or Plasma) and UNIT_CONCEPT_ID 8817 (nanogram per deciliter), the number and percent of records that have a value higher than      10.0.","CDM_TABLE_NAME":"MEASUREMENT","CDM_FIELD_NAME":"MEASUREMENT_CONCEPT_ID","CONCEPT_ID":" 3016991","UNIT_CONCEPT_ID":"8817","SQL_FILE":"concept_plausible_value_high.sql","CATEGORY":"Plausibility","SUBCATEGORY":"Atemporal","CONTEXT":"Verification","checkId":2429,"FAILED":0,"THRESHOLD_VALUE":5,"_row":"19.448"},{"NUM_VIOLATED_ROWS":0,"PCT_VIOLATED_ROWS":0,"NUM_DENOMINATOR_ROWS":0,"EXECUTION_TIME":"1.619945 secs","QUERY_TEXT":"\r\n/*********\r\nCONCEPT LEVEL check:\r\nPLAUSIBLE_VALUE_HIGH - find any MEASUREMENT records that have VALUE_AS_NUMBER with non-null value > plausible high value\r\n\r\nParameters used in this template:\r\ncdmDatabaseSchema = cdm_ibm_mdcd_v993.dbo\r\nconceptId =  3016991\r\nunitConceptId = 8837\r\nplausibleValueHigh =      10.0\r\n\r\n**********/\r\n\r\n\r\nSELECT num_violated_rows, CASE WHEN denominator.num_rows = 0 THEN 0 ELSE 1.0*num_violated_rows/denominator.num_rows END  AS pct_violated_rows,\r\n  denominator.num_rows as num_denominator_rows\r\nFROM\r\n(\r\n\tSELECT COUNT_BIG(*) AS num_violated_rows\r\n\tFROM\r\n\t(\r\n\t\tSELECT m.* \r\n\t\tFROM cdm_ibm_mdcd_v993.dbo.measurement m\r\n\t\t\r\n\t\tWHERE m.measurement_concept_id =  3016991\r\n\t\tAND m.unit_concept_id = 8837\r\n\t\tAND m.value_as_number IS NOT NULL\r\n\t\tAND m.value_as_number >      10.0\r\n\t) violated_rows\r\n) violated_row_count,\r\n( \r\n\tSELECT COUNT_BIG(*) AS num_rows\r\n\tFROM cdm_ibm_mdcd_v993.dbo.measurement m\r\n\t\r\n\tWHERE measurement_concept_id =  3016991\r\n\tAND unit_concept_id = 8837\r\n\tAND value_as_number IS NOT NULL\r\n) denominator\r\n;","CHECK_NAME":"plausibleValueHigh","CHECK_LEVEL":"CONCEPT","CHECK_DESCRIPTION":"For the combination of CONCEPT_ID  3016991 (Thyroxine (T4) [Mass/volume] in Serum or Plasma) and UNIT_CONCEPT_ID 8837 (microgram per deciliter), the number and percent of records that have a value higher than      10.0.","CDM_TABLE_NAME":"MEASUREMENT","CDM_FIELD_NAME":"MEASUREMENT_CONCEPT_ID","CONCEPT_ID":" 3016991","UNIT_CONCEPT_ID":"8837","SQL_FILE":"concept_plausible_value_high.sql","CATEGORY":"Plausibility","SUBCATEGORY":"Atemporal","CONTEXT":"Verification","checkId":2430,"FAILED":0,"THRESHOLD_VALUE":5,"_row":"19.449"},{"NUM_VIOLATED_ROWS":0,"PCT_VIOLATED_ROWS":0,"NUM_DENOMINATOR_ROWS":0,"EXECUTION_TIME":"5.414823 secs","QUERY_TEXT":"\r\n/*********\r\nCONCEPT LEVEL check:\r\nPLAUSIBLE_VALUE_HIGH - find any MEASUREMENT records that have VALUE_AS_NUMBER with non-null value > plausible high value\r\n\r\nParameters used in this template:\r\ncdmDatabaseSchema = cdm_ibm_mdcd_v993.dbo\r\nconceptId =  3016991\r\nunitConceptId = 8840\r\nplausibleValueHigh =      10.0\r\n\r\n**********/\r\n\r\n\r\nSELECT num_violated_rows, CASE WHEN denominator.num_rows = 0 THEN 0 ELSE 1.0*num_violated_rows/denominator.num_rows END  AS pct_violated_rows,\r\n  denominator.num_rows as num_denominator_rows\r\nFROM\r\n(\r\n\tSELECT COUNT_BIG(*) AS num_violated_rows\r\n\tFROM\r\n\t(\r\n\t\tSELECT m.* \r\n\t\tFROM cdm_ibm_mdcd_v993.dbo.measurement m\r\n\t\t\r\n\t\tWHERE m.measurement_concept_id =  3016991\r\n\t\tAND m.unit_concept_id = 8840\r\n\t\tAND m.value_as_number IS NOT NULL\r\n\t\tAND m.value_as_number >      10.0\r\n\t) violated_rows\r\n) violated_row_count,\r\n( \r\n\tSELECT COUNT_BIG(*) AS num_rows\r\n\tFROM cdm_ibm_mdcd_v993.dbo.measurement m\r\n\t\r\n\tWHERE measurement_concept_id =  3016991\r\n\tAND unit_concept_id = 8840\r\n\tAND value_as_number IS NOT NULL\r\n) denominator\r\n;","CHECK_NAME":"plausibleValueHigh","CHECK_LEVEL":"CONCEPT","CHECK_DESCRIPTION":"For the combination of CONCEPT_ID  3016991 (Thyroxine (T4) [Mass/volume] in Serum or Plasma) and UNIT_CONCEPT_ID 8840 (milligram per deciliter), the number and percent of records that have a value higher than      10.0.","CDM_TABLE_NAME":"MEASUREMENT","CDM_FIELD_NAME":"MEASUREMENT_CONCEPT_ID","CONCEPT_ID":" 3016991","UNIT_CONCEPT_ID":"8840","SQL_FILE":"concept_plausible_value_high.sql","CATEGORY":"Plausibility","SUBCATEGORY":"Atemporal","CONTEXT":"Verification","checkId":2431,"FAILED":0,"THRESHOLD_VALUE":5,"_row":"19.450"},{"NUM_VIOLATED_ROWS":0,"PCT_VIOLATED_ROWS":0,"NUM_DENOMINATOR_ROWS":0,"EXECUTION_TIME":"1.180966 secs","QUERY_TEXT":"\r\n/*********\r\nCONCEPT LEVEL check:\r\nPLAUSIBLE_VALUE_HIGH - find any MEASUREMENT records that have VALUE_AS_NUMBER with non-null value > plausible high value\r\n\r\nParameters used in this template:\r\ncdmDatabaseSchema = cdm_ibm_mdcd_v993.dbo\r\nconceptId =  3017044\r\nunitConceptId = 8554\r\nplausibleValueHigh =     100.0\r\n\r\n**********/\r\n\r\n\r\nSELECT num_violated_rows, CASE WHEN denominator.num_rows = 0 THEN 0 ELSE 1.0*num_violated_rows/denominator.num_rows END  AS pct_violated_rows,\r\n  denominator.num_rows as num_denominator_rows\r\nFROM\r\n(\r\n\tSELECT COUNT_BIG(*) AS num_violated_rows\r\n\tFROM\r\n\t(\r\n\t\tSELECT m.* \r\n\t\tFROM cdm_ibm_mdcd_v993.dbo.measurement m\r\n\t\t\r\n\t\tWHERE m.measurement_concept_id =  3017044\r\n\t\tAND m.unit_concept_id = 8554\r\n\t\tAND m.value_as_number IS NOT NULL\r\n\t\tAND m.value_as_number >     100.0\r\n\t) violated_rows\r\n) violated_row_count,\r\n( \r\n\tSELECT COUNT_BIG(*) AS num_rows\r\n\tFROM cdm_ibm_mdcd_v993.dbo.measurement m\r\n\t\r\n\tWHERE measurement_concept_id =  3017044\r\n\tAND unit_concept_id = 8554\r\n\tAND value_as_number IS NOT NULL\r\n) denominator\r\n;","CHECK_NAME":"plausibleValueHigh","CHECK_LEVEL":"CONCEPT","CHECK_DESCRIPTION":"For the combination of CONCEPT_ID  3017044 (Thyrotropin receptor Ab [Units/volume] in Serum) and UNIT_CONCEPT_ID 8554 (percent), the number and percent of records that have a value higher than     100.0.","CDM_TABLE_NAME":"MEASUREMENT","CDM_FIELD_NAME":"MEASUREMENT_CONCEPT_ID","CONCEPT_ID":" 3017044","UNIT_CONCEPT_ID":"8554","SQL_FILE":"concept_plausible_value_high.sql","CATEGORY":"Plausibility","SUBCATEGORY":"Atemporal","CONTEXT":"Verification","checkId":2432,"FAILED":0,"THRESHOLD_VALUE":5,"_row":"19.451"},{"NUM_VIOLATED_ROWS":0,"PCT_VIOLATED_ROWS":0,"NUM_DENOMINATOR_ROWS":0,"EXECUTION_TIME":"0.764965 secs","QUERY_TEXT":"\r\n/*********\r\nCONCEPT LEVEL check:\r\nPLAUSIBLE_VALUE_HIGH - find any MEASUREMENT records that have VALUE_AS_NUMBER with non-null value > plausible high value\r\n\r\nParameters used in this template:\r\ncdmDatabaseSchema = cdm_ibm_mdcd_v993.dbo\r\nconceptId =  3017044\r\nunitConceptId = 8645\r\nplausibleValueHigh =     345.0\r\n\r\n**********/\r\n\r\n\r\nSELECT num_violated_rows, CASE WHEN denominator.num_rows = 0 THEN 0 ELSE 1.0*num_violated_rows/denominator.num_rows END  AS pct_violated_rows,\r\n  denominator.num_rows as num_denominator_rows\r\nFROM\r\n(\r\n\tSELECT COUNT_BIG(*) AS num_violated_rows\r\n\tFROM\r\n\t(\r\n\t\tSELECT m.* \r\n\t\tFROM cdm_ibm_mdcd_v993.dbo.measurement m\r\n\t\t\r\n\t\tWHERE m.measurement_concept_id =  3017044\r\n\t\tAND m.unit_concept_id = 8645\r\n\t\tAND m.value_as_number IS NOT NULL\r\n\t\tAND m.value_as_number >     345.0\r\n\t) violated_rows\r\n) violated_row_count,\r\n( \r\n\tSELECT COUNT_BIG(*) AS num_rows\r\n\tFROM cdm_ibm_mdcd_v993.dbo.measurement m\r\n\t\r\n\tWHERE measurement_concept_id =  3017044\r\n\tAND unit_concept_id = 8645\r\n\tAND value_as_number IS NOT NULL\r\n) denominator\r\n;","CHECK_NAME":"plausibleValueHigh","CHECK_LEVEL":"CONCEPT","CHECK_DESCRIPTION":"For the combination of CONCEPT_ID  3017044 (Thyrotropin receptor Ab [Units/volume] in Serum) and UNIT_CONCEPT_ID 8645 (unit per liter), the number and percent of records that have a value higher than     345.0.","CDM_TABLE_NAME":"MEASUREMENT","CDM_FIELD_NAME":"MEASUREMENT_CONCEPT_ID","CONCEPT_ID":" 3017044","UNIT_CONCEPT_ID":"8645","SQL_FILE":"concept_plausible_value_high.sql","CATEGORY":"Plausibility","SUBCATEGORY":"Atemporal","CONTEXT":"Verification","checkId":2433,"FAILED":0,"THRESHOLD_VALUE":5,"_row":"19.452"},{"NUM_VIOLATED_ROWS":0,"PCT_VIOLATED_ROWS":0,"NUM_DENOMINATOR_ROWS":0,"EXECUTION_TIME":"0.980972 secs","QUERY_TEXT":"\r\n/*********\r\nCONCEPT LEVEL check:\r\nPLAUSIBLE_VALUE_HIGH - find any MEASUREMENT records that have VALUE_AS_NUMBER with non-null value > plausible high value\r\n\r\nParameters used in this template:\r\ncdmDatabaseSchema = cdm_ibm_mdcd_v993.dbo\r\nconceptId =  3017044\r\nunitConceptId = 8923\r\nplausibleValueHigh =     345.0\r\n\r\n**********/\r\n\r\n\r\nSELECT num_violated_rows, CASE WHEN denominator.num_rows = 0 THEN 0 ELSE 1.0*num_violated_rows/denominator.num_rows END  AS pct_violated_rows,\r\n  denominator.num_rows as num_denominator_rows\r\nFROM\r\n(\r\n\tSELECT COUNT_BIG(*) AS num_violated_rows\r\n\tFROM\r\n\t(\r\n\t\tSELECT m.* \r\n\t\tFROM cdm_ibm_mdcd_v993.dbo.measurement m\r\n\t\t\r\n\t\tWHERE m.measurement_concept_id =  3017044\r\n\t\tAND m.unit_concept_id = 8923\r\n\t\tAND m.value_as_number IS NOT NULL\r\n\t\tAND m.value_as_number >     345.0\r\n\t) violated_rows\r\n) violated_row_count,\r\n( \r\n\tSELECT COUNT_BIG(*) AS num_rows\r\n\tFROM cdm_ibm_mdcd_v993.dbo.measurement m\r\n\t\r\n\tWHERE measurement_concept_id =  3017044\r\n\tAND unit_concept_id = 8923\r\n\tAND value_as_number IS NOT NULL\r\n) denominator\r\n;","CHECK_NAME":"plausibleValueHigh","CHECK_LEVEL":"CONCEPT","CHECK_DESCRIPTION":"For the combination of CONCEPT_ID  3017044 (Thyrotropin receptor Ab [Units/volume] in Serum) and UNIT_CONCEPT_ID 8923 (international unit per liter), the number and percent of records that have a value higher than     345.0.","CDM_TABLE_NAME":"MEASUREMENT","CDM_FIELD_NAME":"MEASUREMENT_CONCEPT_ID","CONCEPT_ID":" 3017044","UNIT_CONCEPT_ID":"8923","SQL_FILE":"concept_plausible_value_high.sql","CATEGORY":"Plausibility","SUBCATEGORY":"Atemporal","CONTEXT":"Verification","checkId":2434,"FAILED":0,"THRESHOLD_VALUE":5,"_row":"19.453"},{"NUM_VIOLATED_ROWS":0,"PCT_VIOLATED_ROWS":0,"NUM_DENOMINATOR_ROWS":0,"EXECUTION_TIME":"0.968971 secs","QUERY_TEXT":"\r\n/*********\r\nCONCEPT LEVEL check:\r\nPLAUSIBLE_VALUE_HIGH - find any MEASUREMENT records that have VALUE_AS_NUMBER with non-null value > plausible high value\r\n\r\nParameters used in this template:\r\ncdmDatabaseSchema = cdm_ibm_mdcd_v993.dbo\r\nconceptId =  3017250\r\nunitConceptId = 8636\r\nplausibleValueHigh =      40.0\r\n\r\n**********/\r\n\r\n\r\nSELECT num_violated_rows, CASE WHEN denominator.num_rows = 0 THEN 0 ELSE 1.0*num_violated_rows/denominator.num_rows END  AS pct_violated_rows,\r\n  denominator.num_rows as num_denominator_rows\r\nFROM\r\n(\r\n\tSELECT COUNT_BIG(*) AS num_violated_rows\r\n\tFROM\r\n\t(\r\n\t\tSELECT m.* \r\n\t\tFROM cdm_ibm_mdcd_v993.dbo.measurement m\r\n\t\t\r\n\t\tWHERE m.measurement_concept_id =  3017250\r\n\t\tAND m.unit_concept_id = 8636\r\n\t\tAND m.value_as_number IS NOT NULL\r\n\t\tAND m.value_as_number >      40.0\r\n\t) violated_rows\r\n) violated_row_count,\r\n( \r\n\tSELECT COUNT_BIG(*) AS num_rows\r\n\tFROM cdm_ibm_mdcd_v993.dbo.measurement m\r\n\t\r\n\tWHERE measurement_concept_id =  3017250\r\n\tAND unit_concept_id = 8636\r\n\tAND value_as_number IS NOT NULL\r\n) denominator\r\n;","CHECK_NAME":"plausibleValueHigh","CHECK_LEVEL":"CONCEPT","CHECK_DESCRIPTION":"For the combination of CONCEPT_ID  3017250 (Creatinine [Mass/volume] in Urine) and UNIT_CONCEPT_ID 8636 (gram per liter), the number and percent of records that have a value higher than      40.0.","CDM_TABLE_NAME":"MEASUREMENT","CDM_FIELD_NAME":"MEASUREMENT_CONCEPT_ID","CONCEPT_ID":" 3017250","UNIT_CONCEPT_ID":"8636","SQL_FILE":"concept_plausible_value_high.sql","CATEGORY":"Plausibility","SUBCATEGORY":"Atemporal","CONTEXT":"Verification","checkId":2435,"FAILED":0,"THRESHOLD_VALUE":5,"_row":"19.454"},{"NUM_VIOLATED_ROWS":0,"PCT_VIOLATED_ROWS":0,"NUM_DENOMINATOR_ROWS":0,"EXECUTION_TIME":"0.584975 secs","QUERY_TEXT":"\r\n/*********\r\nCONCEPT LEVEL check:\r\nPLAUSIBLE_VALUE_HIGH - find any MEASUREMENT records that have VALUE_AS_NUMBER with non-null value > plausible high value\r\n\r\nParameters used in this template:\r\ncdmDatabaseSchema = cdm_ibm_mdcd_v993.dbo\r\nconceptId =  3017250\r\nunitConceptId = 8723\r\nplausibleValueHigh =       8.0\r\n\r\n**********/\r\n\r\n\r\nSELECT num_violated_rows, CASE WHEN denominator.num_rows = 0 THEN 0 ELSE 1.0*num_violated_rows/denominator.num_rows END  AS pct_violated_rows,\r\n  denominator.num_rows as num_denominator_rows\r\nFROM\r\n(\r\n\tSELECT COUNT_BIG(*) AS num_violated_rows\r\n\tFROM\r\n\t(\r\n\t\tSELECT m.* \r\n\t\tFROM cdm_ibm_mdcd_v993.dbo.measurement m\r\n\t\t\r\n\t\tWHERE m.measurement_concept_id =  3017250\r\n\t\tAND m.unit_concept_id = 8723\r\n\t\tAND m.value_as_number IS NOT NULL\r\n\t\tAND m.value_as_number >       8.0\r\n\t) violated_rows\r\n) violated_row_count,\r\n( \r\n\tSELECT COUNT_BIG(*) AS num_rows\r\n\tFROM cdm_ibm_mdcd_v993.dbo.measurement m\r\n\t\r\n\tWHERE measurement_concept_id =  3017250\r\n\tAND unit_concept_id = 8723\r\n\tAND value_as_number IS NOT NULL\r\n) denominator\r\n;","CHECK_NAME":"plausibleValueHigh","CHECK_LEVEL":"CONCEPT","CHECK_DESCRIPTION":"For the combination of CONCEPT_ID  3017250 (Creatinine [Mass/volume] in Urine) and UNIT_CONCEPT_ID 8723 (milligram per gram), the number and percent of records that have a value higher than       8.0.","CDM_TABLE_NAME":"MEASUREMENT","CDM_FIELD_NAME":"MEASUREMENT_CONCEPT_ID","CONCEPT_ID":" 3017250","UNIT_CONCEPT_ID":"8723","SQL_FILE":"concept_plausible_value_high.sql","CATEGORY":"Plausibility","SUBCATEGORY":"Atemporal","CONTEXT":"Verification","checkId":2436,"FAILED":0,"THRESHOLD_VALUE":5,"_row":"19.455"},{"NUM_VIOLATED_ROWS":0,"PCT_VIOLATED_ROWS":0,"NUM_DENOMINATOR_ROWS":0,"EXECUTION_TIME":"0.513991 secs","QUERY_TEXT":"\r\n/*********\r\nCONCEPT LEVEL check:\r\nPLAUSIBLE_VALUE_HIGH - find any MEASUREMENT records that have VALUE_AS_NUMBER with non-null value > plausible high value\r\n\r\nParameters used in this template:\r\ncdmDatabaseSchema = cdm_ibm_mdcd_v993.dbo\r\nconceptId =  3017250\r\nunitConceptId = 8751\r\nplausibleValueHigh =    2500.0\r\n\r\n**********/\r\n\r\n\r\nSELECT num_violated_rows, CASE WHEN denominator.num_rows = 0 THEN 0 ELSE 1.0*num_violated_rows/denominator.num_rows END  AS pct_violated_rows,\r\n  denominator.num_rows as num_denominator_rows\r\nFROM\r\n(\r\n\tSELECT COUNT_BIG(*) AS num_violated_rows\r\n\tFROM\r\n\t(\r\n\t\tSELECT m.* \r\n\t\tFROM cdm_ibm_mdcd_v993.dbo.measurement m\r\n\t\t\r\n\t\tWHERE m.measurement_concept_id =  3017250\r\n\t\tAND m.unit_concept_id = 8751\r\n\t\tAND m.value_as_number IS NOT NULL\r\n\t\tAND m.value_as_number >    2500.0\r\n\t) violated_rows\r\n) violated_row_count,\r\n( \r\n\tSELECT COUNT_BIG(*) AS num_rows\r\n\tFROM cdm_ibm_mdcd_v993.dbo.measurement m\r\n\t\r\n\tWHERE measurement_concept_id =  3017250\r\n\tAND unit_concept_id = 8751\r\n\tAND value_as_number IS NOT NULL\r\n) denominator\r\n;","CHECK_NAME":"plausibleValueHigh","CHECK_LEVEL":"CONCEPT","CHECK_DESCRIPTION":"For the combination of CONCEPT_ID  3017250 (Creatinine [Mass/volume] in Urine) and UNIT_CONCEPT_ID 8751 (milligram per liter), the number and percent of records that have a value higher than    2500.0.","CDM_TABLE_NAME":"MEASUREMENT","CDM_FIELD_NAME":"MEASUREMENT_CONCEPT_ID","CONCEPT_ID":" 3017250","UNIT_CONCEPT_ID":"8751","SQL_FILE":"concept_plausible_value_high.sql","CATEGORY":"Plausibility","SUBCATEGORY":"Atemporal","CONTEXT":"Verification","checkId":2437,"FAILED":0,"THRESHOLD_VALUE":5,"_row":"19.456"},{"NUM_VIOLATED_ROWS":0,"PCT_VIOLATED_ROWS":0,"NUM_DENOMINATOR_ROWS":0,"EXECUTION_TIME":"1.001973 secs","QUERY_TEXT":"\r\n/*********\r\nCONCEPT LEVEL check:\r\nPLAUSIBLE_VALUE_HIGH - find any MEASUREMENT records that have VALUE_AS_NUMBER with non-null value > plausible high value\r\n\r\nParameters used in this template:\r\ncdmDatabaseSchema = cdm_ibm_mdcd_v993.dbo\r\nconceptId =  3017250\r\nunitConceptId = 8753\r\nplausibleValueHigh =      22.0\r\n\r\n**********/\r\n\r\n\r\nSELECT num_violated_rows, CASE WHEN denominator.num_rows = 0 THEN 0 ELSE 1.0*num_violated_rows/denominator.num_rows END  AS pct_violated_rows,\r\n  denominator.num_rows as num_denominator_rows\r\nFROM\r\n(\r\n\tSELECT COUNT_BIG(*) AS num_violated_rows\r\n\tFROM\r\n\t(\r\n\t\tSELECT m.* \r\n\t\tFROM cdm_ibm_mdcd_v993.dbo.measurement m\r\n\t\t\r\n\t\tWHERE m.measurement_concept_id =  3017250\r\n\t\tAND m.unit_concept_id = 8753\r\n\t\tAND m.value_as_number IS NOT NULL\r\n\t\tAND m.value_as_number >      22.0\r\n\t) violated_rows\r\n) violated_row_count,\r\n( \r\n\tSELECT COUNT_BIG(*) AS num_rows\r\n\tFROM cdm_ibm_mdcd_v993.dbo.measurement m\r\n\t\r\n\tWHERE measurement_concept_id =  3017250\r\n\tAND unit_concept_id = 8753\r\n\tAND value_as_number IS NOT NULL\r\n) denominator\r\n;","CHECK_NAME":"plausibleValueHigh","CHECK_LEVEL":"CONCEPT","CHECK_DESCRIPTION":"For the combination of CONCEPT_ID  3017250 (Creatinine [Mass/volume] in Urine) and UNIT_CONCEPT_ID 8753 (millimole per liter), the number and percent of records that have a value higher than      22.0.","CDM_TABLE_NAME":"MEASUREMENT","CDM_FIELD_NAME":"MEASUREMENT_CONCEPT_ID","CONCEPT_ID":" 3017250","UNIT_CONCEPT_ID":"8753","SQL_FILE":"concept_plausible_value_high.sql","CATEGORY":"Plausibility","SUBCATEGORY":"Atemporal","CONTEXT":"Verification","checkId":2438,"FAILED":0,"THRESHOLD_VALUE":5,"_row":"19.457"},{"NUM_VIOLATED_ROWS":0,"PCT_VIOLATED_ROWS":0,"NUM_DENOMINATOR_ROWS":0,"EXECUTION_TIME":"1.055984 secs","QUERY_TEXT":"\r\n/*********\r\nCONCEPT LEVEL check:\r\nPLAUSIBLE_VALUE_HIGH - find any MEASUREMENT records that have VALUE_AS_NUMBER with non-null value > plausible high value\r\n\r\nParameters used in this template:\r\ncdmDatabaseSchema = cdm_ibm_mdcd_v993.dbo\r\nconceptId =  3017250\r\nunitConceptId = 8840\r\nplausibleValueHigh =     248.0\r\n\r\n**********/\r\n\r\n\r\nSELECT num_violated_rows, CASE WHEN denominator.num_rows = 0 THEN 0 ELSE 1.0*num_violated_rows/denominator.num_rows END  AS pct_violated_rows,\r\n  denominator.num_rows as num_denominator_rows\r\nFROM\r\n(\r\n\tSELECT COUNT_BIG(*) AS num_violated_rows\r\n\tFROM\r\n\t(\r\n\t\tSELECT m.* \r\n\t\tFROM cdm_ibm_mdcd_v993.dbo.measurement m\r\n\t\t\r\n\t\tWHERE m.measurement_concept_id =  3017250\r\n\t\tAND m.unit_concept_id = 8840\r\n\t\tAND m.value_as_number IS NOT NULL\r\n\t\tAND m.value_as_number >     248.0\r\n\t) violated_rows\r\n) violated_row_count,\r\n( \r\n\tSELECT COUNT_BIG(*) AS num_rows\r\n\tFROM cdm_ibm_mdcd_v993.dbo.measurement m\r\n\t\r\n\tWHERE measurement_concept_id =  3017250\r\n\tAND unit_concept_id = 8840\r\n\tAND value_as_number IS NOT NULL\r\n) denominator\r\n;","CHECK_NAME":"plausibleValueHigh","CHECK_LEVEL":"CONCEPT","CHECK_DESCRIPTION":"For the combination of CONCEPT_ID  3017250 (Creatinine [Mass/volume] in Urine) and UNIT_CONCEPT_ID 8840 (milligram per deciliter), the number and percent of records that have a value higher than     248.0.","CDM_TABLE_NAME":"MEASUREMENT","CDM_FIELD_NAME":"MEASUREMENT_CONCEPT_ID","CONCEPT_ID":" 3017250","UNIT_CONCEPT_ID":"8840","SQL_FILE":"concept_plausible_value_high.sql","CATEGORY":"Plausibility","SUBCATEGORY":"Atemporal","CONTEXT":"Verification","checkId":2439,"FAILED":0,"THRESHOLD_VALUE":5,"_row":"19.458"},{"NUM_VIOLATED_ROWS":0,"PCT_VIOLATED_ROWS":0,"NUM_DENOMINATOR_ROWS":0,"EXECUTION_TIME":"0.768971 secs","QUERY_TEXT":"\r\n/*********\r\nCONCEPT LEVEL check:\r\nPLAUSIBLE_VALUE_HIGH - find any MEASUREMENT records that have VALUE_AS_NUMBER with non-null value > plausible high value\r\n\r\nParameters used in this template:\r\ncdmDatabaseSchema = cdm_ibm_mdcd_v993.dbo\r\nconceptId =  3017250\r\nunitConceptId = 8842\r\nplausibleValueHigh =     706.0\r\n\r\n**********/\r\n\r\n\r\nSELECT num_violated_rows, CASE WHEN denominator.num_rows = 0 THEN 0 ELSE 1.0*num_violated_rows/denominator.num_rows END  AS pct_violated_rows,\r\n  denominator.num_rows as num_denominator_rows\r\nFROM\r\n(\r\n\tSELECT COUNT_BIG(*) AS num_violated_rows\r\n\tFROM\r\n\t(\r\n\t\tSELECT m.* \r\n\t\tFROM cdm_ibm_mdcd_v993.dbo.measurement m\r\n\t\t\r\n\t\tWHERE m.measurement_concept_id =  3017250\r\n\t\tAND m.unit_concept_id = 8842\r\n\t\tAND m.value_as_number IS NOT NULL\r\n\t\tAND m.value_as_number >     706.0\r\n\t) violated_rows\r\n) violated_row_count,\r\n( \r\n\tSELECT COUNT_BIG(*) AS num_rows\r\n\tFROM cdm_ibm_mdcd_v993.dbo.measurement m\r\n\t\r\n\tWHERE measurement_concept_id =  3017250\r\n\tAND unit_concept_id = 8842\r\n\tAND value_as_number IS NOT NULL\r\n) denominator\r\n;","CHECK_NAME":"plausibleValueHigh","CHECK_LEVEL":"CONCEPT","CHECK_DESCRIPTION":"For the combination of CONCEPT_ID  3017250 (Creatinine [Mass/volume] in Urine) and UNIT_CONCEPT_ID 8842 (nanogram per milliliter), the number and percent of records that have a value higher than     706.0.","CDM_TABLE_NAME":"MEASUREMENT","CDM_FIELD_NAME":"MEASUREMENT_CONCEPT_ID","CONCEPT_ID":" 3017250","UNIT_CONCEPT_ID":"8842","SQL_FILE":"concept_plausible_value_high.sql","CATEGORY":"Plausibility","SUBCATEGORY":"Atemporal","CONTEXT":"Verification","checkId":2440,"FAILED":0,"THRESHOLD_VALUE":5,"_row":"19.459"},{"NUM_VIOLATED_ROWS":0,"PCT_VIOLATED_ROWS":0,"NUM_DENOMINATOR_ROWS":0,"EXECUTION_TIME":"1.300966 secs","QUERY_TEXT":"\r\n/*********\r\nCONCEPT LEVEL check:\r\nPLAUSIBLE_VALUE_HIGH - find any MEASUREMENT records that have VALUE_AS_NUMBER with non-null value > plausible high value\r\n\r\nParameters used in this template:\r\ncdmDatabaseSchema = cdm_ibm_mdcd_v993.dbo\r\nconceptId =  3017250\r\nunitConceptId = 8861\r\nplausibleValueHigh =      51.0\r\n\r\n**********/\r\n\r\n\r\nSELECT num_violated_rows, CASE WHEN denominator.num_rows = 0 THEN 0 ELSE 1.0*num_violated_rows/denominator.num_rows END  AS pct_violated_rows,\r\n  denominator.num_rows as num_denominator_rows\r\nFROM\r\n(\r\n\tSELECT COUNT_BIG(*) AS num_violated_rows\r\n\tFROM\r\n\t(\r\n\t\tSELECT m.* \r\n\t\tFROM cdm_ibm_mdcd_v993.dbo.measurement m\r\n\t\t\r\n\t\tWHERE m.measurement_concept_id =  3017250\r\n\t\tAND m.unit_concept_id = 8861\r\n\t\tAND m.value_as_number IS NOT NULL\r\n\t\tAND m.value_as_number >      51.0\r\n\t) violated_rows\r\n) violated_row_count,\r\n( \r\n\tSELECT COUNT_BIG(*) AS num_rows\r\n\tFROM cdm_ibm_mdcd_v993.dbo.measurement m\r\n\t\r\n\tWHERE measurement_concept_id =  3017250\r\n\tAND unit_concept_id = 8861\r\n\tAND value_as_number IS NOT NULL\r\n) denominator\r\n;","CHECK_NAME":"plausibleValueHigh","CHECK_LEVEL":"CONCEPT","CHECK_DESCRIPTION":"For the combination of CONCEPT_ID  3017250 (Creatinine [Mass/volume] in Urine) and UNIT_CONCEPT_ID 8861 (milligram per milliliter), the number and percent of records that have a value higher than      51.0.","CDM_TABLE_NAME":"MEASUREMENT","CDM_FIELD_NAME":"MEASUREMENT_CONCEPT_ID","CONCEPT_ID":" 3017250","UNIT_CONCEPT_ID":"8861","SQL_FILE":"concept_plausible_value_high.sql","CATEGORY":"Plausibility","SUBCATEGORY":"Atemporal","CONTEXT":"Verification","checkId":2441,"FAILED":0,"THRESHOLD_VALUE":5,"_row":"19.460"},{"NUM_VIOLATED_ROWS":0,"PCT_VIOLATED_ROWS":0,"NUM_DENOMINATOR_ROWS":0,"EXECUTION_TIME":"1.036978 secs","QUERY_TEXT":"\r\n/*********\r\nCONCEPT LEVEL check:\r\nPLAUSIBLE_VALUE_HIGH - find any MEASUREMENT records that have VALUE_AS_NUMBER with non-null value > plausible high value\r\n\r\nParameters used in this template:\r\ncdmDatabaseSchema = cdm_ibm_mdcd_v993.dbo\r\nconceptId =  3017250\r\nunitConceptId = 9117\r\nplausibleValueHigh =     268.0\r\n\r\n**********/\r\n\r\n\r\nSELECT num_violated_rows, CASE WHEN denominator.num_rows = 0 THEN 0 ELSE 1.0*num_violated_rows/denominator.num_rows END  AS pct_violated_rows,\r\n  denominator.num_rows as num_denominator_rows\r\nFROM\r\n(\r\n\tSELECT COUNT_BIG(*) AS num_violated_rows\r\n\tFROM\r\n\t(\r\n\t\tSELECT m.* \r\n\t\tFROM cdm_ibm_mdcd_v993.dbo.measurement m\r\n\t\t\r\n\t\tWHERE m.measurement_concept_id =  3017250\r\n\t\tAND m.unit_concept_id = 9117\r\n\t\tAND m.value_as_number IS NOT NULL\r\n\t\tAND m.value_as_number >     268.0\r\n\t) violated_rows\r\n) violated_row_count,\r\n( \r\n\tSELECT COUNT_BIG(*) AS num_rows\r\n\tFROM cdm_ibm_mdcd_v993.dbo.measurement m\r\n\t\r\n\tWHERE measurement_concept_id =  3017250\r\n\tAND unit_concept_id = 9117\r\n\tAND value_as_number IS NOT NULL\r\n) denominator\r\n;","CHECK_NAME":"plausibleValueHigh","CHECK_LEVEL":"CONCEPT","CHECK_DESCRIPTION":"For the combination of CONCEPT_ID  3017250 (Creatinine [Mass/volume] in Urine) and UNIT_CONCEPT_ID 9117 (milliliter per minute per 1.73 square meter), the number and percent of records that have a value higher than     268.0.","CDM_TABLE_NAME":"MEASUREMENT","CDM_FIELD_NAME":"MEASUREMENT_CONCEPT_ID","CONCEPT_ID":" 3017250","UNIT_CONCEPT_ID":"9117","SQL_FILE":"concept_plausible_value_high.sql","CATEGORY":"Plausibility","SUBCATEGORY":"Atemporal","CONTEXT":"Verification","checkId":2442,"FAILED":0,"THRESHOLD_VALUE":5,"_row":"19.461"},{"NUM_VIOLATED_ROWS":0,"PCT_VIOLATED_ROWS":0,"NUM_DENOMINATOR_ROWS":0,"EXECUTION_TIME":"0.936971 secs","QUERY_TEXT":"\r\n/*********\r\nCONCEPT LEVEL check:\r\nPLAUSIBLE_VALUE_HIGH - find any MEASUREMENT records that have VALUE_AS_NUMBER with non-null value > plausible high value\r\n\r\nParameters used in this template:\r\ncdmDatabaseSchema = cdm_ibm_mdcd_v993.dbo\r\nconceptId =  3017501\r\nunitConceptId = 8647\r\nplausibleValueHigh =   50000.0\r\n\r\n**********/\r\n\r\n\r\nSELECT num_violated_rows, CASE WHEN denominator.num_rows = 0 THEN 0 ELSE 1.0*num_violated_rows/denominator.num_rows END  AS pct_violated_rows,\r\n  denominator.num_rows as num_denominator_rows\r\nFROM\r\n(\r\n\tSELECT COUNT_BIG(*) AS num_violated_rows\r\n\tFROM\r\n\t(\r\n\t\tSELECT m.* \r\n\t\tFROM cdm_ibm_mdcd_v993.dbo.measurement m\r\n\t\t\r\n\t\tWHERE m.measurement_concept_id =  3017501\r\n\t\tAND m.unit_concept_id = 8647\r\n\t\tAND m.value_as_number IS NOT NULL\r\n\t\tAND m.value_as_number >   50000.0\r\n\t) violated_rows\r\n) violated_row_count,\r\n( \r\n\tSELECT COUNT_BIG(*) AS num_rows\r\n\tFROM cdm_ibm_mdcd_v993.dbo.measurement m\r\n\t\r\n\tWHERE measurement_concept_id =  3017501\r\n\tAND unit_concept_id = 8647\r\n\tAND value_as_number IS NOT NULL\r\n) denominator\r\n;","CHECK_NAME":"plausibleValueHigh","CHECK_LEVEL":"CONCEPT","CHECK_DESCRIPTION":"For the combination of CONCEPT_ID  3017501 (Neutrophils [#/volume] in Blood by Manual count) and UNIT_CONCEPT_ID 8647 (per microliter), the number and percent of records that have a value higher than   50000.0.","CDM_TABLE_NAME":"MEASUREMENT","CDM_FIELD_NAME":"MEASUREMENT_CONCEPT_ID","CONCEPT_ID":" 3017501","UNIT_CONCEPT_ID":"8647","SQL_FILE":"concept_plausible_value_high.sql","CATEGORY":"Plausibility","SUBCATEGORY":"Atemporal","CONTEXT":"Verification","checkId":2443,"FAILED":0,"THRESHOLD_VALUE":5,"_row":"19.462"},{"NUM_VIOLATED_ROWS":0,"PCT_VIOLATED_ROWS":0,"NUM_DENOMINATOR_ROWS":0,"EXECUTION_TIME":"0.572995 secs","QUERY_TEXT":"\r\n/*********\r\nCONCEPT LEVEL check:\r\nPLAUSIBLE_VALUE_HIGH - find any MEASUREMENT records that have VALUE_AS_NUMBER with non-null value > plausible high value\r\n\r\nParameters used in this template:\r\ncdmDatabaseSchema = cdm_ibm_mdcd_v993.dbo\r\nconceptId =  3017501\r\nunitConceptId = 8848\r\nplausibleValueHigh =      50.0\r\n\r\n**********/\r\n\r\n\r\nSELECT num_violated_rows, CASE WHEN denominator.num_rows = 0 THEN 0 ELSE 1.0*num_violated_rows/denominator.num_rows END  AS pct_violated_rows,\r\n  denominator.num_rows as num_denominator_rows\r\nFROM\r\n(\r\n\tSELECT COUNT_BIG(*) AS num_violated_rows\r\n\tFROM\r\n\t(\r\n\t\tSELECT m.* \r\n\t\tFROM cdm_ibm_mdcd_v993.dbo.measurement m\r\n\t\t\r\n\t\tWHERE m.measurement_concept_id =  3017501\r\n\t\tAND m.unit_concept_id = 8848\r\n\t\tAND m.value_as_number IS NOT NULL\r\n\t\tAND m.value_as_number >      50.0\r\n\t) violated_rows\r\n) violated_row_count,\r\n( \r\n\tSELECT COUNT_BIG(*) AS num_rows\r\n\tFROM cdm_ibm_mdcd_v993.dbo.measurement m\r\n\t\r\n\tWHERE measurement_concept_id =  3017501\r\n\tAND unit_concept_id = 8848\r\n\tAND value_as_number IS NOT NULL\r\n) denominator\r\n;","CHECK_NAME":"plausibleValueHigh","CHECK_LEVEL":"CONCEPT","CHECK_DESCRIPTION":"For the combination of CONCEPT_ID  3017501 (Neutrophils [#/volume] in Blood by Manual count) and UNIT_CONCEPT_ID 8848 (thousand per microliter), the number and percent of records that have a value higher than      50.0.","CDM_TABLE_NAME":"MEASUREMENT","CDM_FIELD_NAME":"MEASUREMENT_CONCEPT_ID","CONCEPT_ID":" 3017501","UNIT_CONCEPT_ID":"8848","SQL_FILE":"concept_plausible_value_high.sql","CATEGORY":"Plausibility","SUBCATEGORY":"Atemporal","CONTEXT":"Verification","checkId":2444,"FAILED":0,"THRESHOLD_VALUE":5,"_row":"19.463"},{"NUM_VIOLATED_ROWS":0,"PCT_VIOLATED_ROWS":0,"NUM_DENOMINATOR_ROWS":0,"EXECUTION_TIME":"1.845941 secs","QUERY_TEXT":"\r\n/*********\r\nCONCEPT LEVEL check:\r\nPLAUSIBLE_VALUE_HIGH - find any MEASUREMENT records that have VALUE_AS_NUMBER with non-null value > plausible high value\r\n\r\nParameters used in this template:\r\ncdmDatabaseSchema = cdm_ibm_mdcd_v993.dbo\r\nconceptId =  3017732\r\nunitConceptId = 8686\r\nplausibleValueHigh =   50000.0\r\n\r\n**********/\r\n\r\n\r\nSELECT num_violated_rows, CASE WHEN denominator.num_rows = 0 THEN 0 ELSE 1.0*num_violated_rows/denominator.num_rows END  AS pct_violated_rows,\r\n  denominator.num_rows as num_denominator_rows\r\nFROM\r\n(\r\n\tSELECT COUNT_BIG(*) AS num_violated_rows\r\n\tFROM\r\n\t(\r\n\t\tSELECT m.* \r\n\t\tFROM cdm_ibm_mdcd_v993.dbo.measurement m\r\n\t\t\r\n\t\tWHERE m.measurement_concept_id =  3017732\r\n\t\tAND m.unit_concept_id = 8686\r\n\t\tAND m.value_as_number IS NOT NULL\r\n\t\tAND m.value_as_number >   50000.0\r\n\t) violated_rows\r\n) violated_row_count,\r\n( \r\n\tSELECT COUNT_BIG(*) AS num_rows\r\n\tFROM cdm_ibm_mdcd_v993.dbo.measurement m\r\n\t\r\n\tWHERE measurement_concept_id =  3017732\r\n\tAND unit_concept_id = 8686\r\n\tAND value_as_number IS NOT NULL\r\n) denominator\r\n;","CHECK_NAME":"plausibleValueHigh","CHECK_LEVEL":"CONCEPT","CHECK_DESCRIPTION":"For the combination of CONCEPT_ID  3017732 (Neutrophils [#/volume] in Blood) and UNIT_CONCEPT_ID 8686 (cubic millimeter), the number and percent of records that have a value higher than   50000.0.","CDM_TABLE_NAME":"MEASUREMENT","CDM_FIELD_NAME":"MEASUREMENT_CONCEPT_ID","CONCEPT_ID":" 3017732","UNIT_CONCEPT_ID":"8686","SQL_FILE":"concept_plausible_value_high.sql","CATEGORY":"Plausibility","SUBCATEGORY":"Atemporal","CONTEXT":"Verification","checkId":2445,"FAILED":0,"THRESHOLD_VALUE":5,"_row":"19.464"},{"NUM_VIOLATED_ROWS":0,"PCT_VIOLATED_ROWS":0,"NUM_DENOMINATOR_ROWS":0,"EXECUTION_TIME":"0.854976 secs","QUERY_TEXT":"\r\n/*********\r\nCONCEPT LEVEL check:\r\nPLAUSIBLE_VALUE_HIGH - find any MEASUREMENT records that have VALUE_AS_NUMBER with non-null value > plausible high value\r\n\r\nParameters used in this template:\r\ncdmDatabaseSchema = cdm_ibm_mdcd_v993.dbo\r\nconceptId =  3017732\r\nunitConceptId = 8785\r\nplausibleValueHigh =   50000.0\r\n\r\n**********/\r\n\r\n\r\nSELECT num_violated_rows, CASE WHEN denominator.num_rows = 0 THEN 0 ELSE 1.0*num_violated_rows/denominator.num_rows END  AS pct_violated_rows,\r\n  denominator.num_rows as num_denominator_rows\r\nFROM\r\n(\r\n\tSELECT COUNT_BIG(*) AS num_violated_rows\r\n\tFROM\r\n\t(\r\n\t\tSELECT m.* \r\n\t\tFROM cdm_ibm_mdcd_v993.dbo.measurement m\r\n\t\t\r\n\t\tWHERE m.measurement_concept_id =  3017732\r\n\t\tAND m.unit_concept_id = 8785\r\n\t\tAND m.value_as_number IS NOT NULL\r\n\t\tAND m.value_as_number >   50000.0\r\n\t) violated_rows\r\n) violated_row_count,\r\n( \r\n\tSELECT COUNT_BIG(*) AS num_rows\r\n\tFROM cdm_ibm_mdcd_v993.dbo.measurement m\r\n\t\r\n\tWHERE measurement_concept_id =  3017732\r\n\tAND unit_concept_id = 8785\r\n\tAND value_as_number IS NOT NULL\r\n) denominator\r\n;","CHECK_NAME":"plausibleValueHigh","CHECK_LEVEL":"CONCEPT","CHECK_DESCRIPTION":"For the combination of CONCEPT_ID  3017732 (Neutrophils [#/volume] in Blood) and UNIT_CONCEPT_ID 8785 (per cubic millimeter), the number and percent of records that have a value higher than   50000.0.","CDM_TABLE_NAME":"MEASUREMENT","CDM_FIELD_NAME":"MEASUREMENT_CONCEPT_ID","CONCEPT_ID":" 3017732","UNIT_CONCEPT_ID":"8785","SQL_FILE":"concept_plausible_value_high.sql","CATEGORY":"Plausibility","SUBCATEGORY":"Atemporal","CONTEXT":"Verification","checkId":2446,"FAILED":0,"THRESHOLD_VALUE":5,"_row":"19.465"},{"NUM_VIOLATED_ROWS":0,"PCT_VIOLATED_ROWS":0,"NUM_DENOMINATOR_ROWS":0,"EXECUTION_TIME":"0.630989 secs","QUERY_TEXT":"\r\n/*********\r\nCONCEPT LEVEL check:\r\nPLAUSIBLE_VALUE_HIGH - find any MEASUREMENT records that have VALUE_AS_NUMBER with non-null value > plausible high value\r\n\r\nParameters used in this template:\r\ncdmDatabaseSchema = cdm_ibm_mdcd_v993.dbo\r\nconceptId =  3017732\r\nunitConceptId = 8848\r\nplausibleValueHigh =      50.0\r\n\r\n**********/\r\n\r\n\r\nSELECT num_violated_rows, CASE WHEN denominator.num_rows = 0 THEN 0 ELSE 1.0*num_violated_rows/denominator.num_rows END  AS pct_violated_rows,\r\n  denominator.num_rows as num_denominator_rows\r\nFROM\r\n(\r\n\tSELECT COUNT_BIG(*) AS num_violated_rows\r\n\tFROM\r\n\t(\r\n\t\tSELECT m.* \r\n\t\tFROM cdm_ibm_mdcd_v993.dbo.measurement m\r\n\t\t\r\n\t\tWHERE m.measurement_concept_id =  3017732\r\n\t\tAND m.unit_concept_id = 8848\r\n\t\tAND m.value_as_number IS NOT NULL\r\n\t\tAND m.value_as_number >      50.0\r\n\t) violated_rows\r\n) violated_row_count,\r\n( \r\n\tSELECT COUNT_BIG(*) AS num_rows\r\n\tFROM cdm_ibm_mdcd_v993.dbo.measurement m\r\n\t\r\n\tWHERE measurement_concept_id =  3017732\r\n\tAND unit_concept_id = 8848\r\n\tAND value_as_number IS NOT NULL\r\n) denominator\r\n;","CHECK_NAME":"plausibleValueHigh","CHECK_LEVEL":"CONCEPT","CHECK_DESCRIPTION":"For the combination of CONCEPT_ID  3017732 (Neutrophils [#/volume] in Blood) and UNIT_CONCEPT_ID 8848 (thousand per microliter), the number and percent of records that have a value higher than      50.0.","CDM_TABLE_NAME":"MEASUREMENT","CDM_FIELD_NAME":"MEASUREMENT_CONCEPT_ID","CONCEPT_ID":" 3017732","UNIT_CONCEPT_ID":"8848","SQL_FILE":"concept_plausible_value_high.sql","CATEGORY":"Plausibility","SUBCATEGORY":"Atemporal","CONTEXT":"Verification","checkId":2447,"FAILED":0,"THRESHOLD_VALUE":5,"_row":"19.466"},{"NUM_VIOLATED_ROWS":0,"PCT_VIOLATED_ROWS":0,"NUM_DENOMINATOR_ROWS":0,"EXECUTION_TIME":"1.259956 secs","QUERY_TEXT":"\r\n/*********\r\nCONCEPT LEVEL check:\r\nPLAUSIBLE_VALUE_HIGH - find any MEASUREMENT records that have VALUE_AS_NUMBER with non-null value > plausible high value\r\n\r\nParameters used in this template:\r\ncdmDatabaseSchema = cdm_ibm_mdcd_v993.dbo\r\nconceptId =  3017732\r\nunitConceptId = 8961\r\nplausibleValueHigh =      50.0\r\n\r\n**********/\r\n\r\n\r\nSELECT num_violated_rows, CASE WHEN denominator.num_rows = 0 THEN 0 ELSE 1.0*num_violated_rows/denominator.num_rows END  AS pct_violated_rows,\r\n  denominator.num_rows as num_denominator_rows\r\nFROM\r\n(\r\n\tSELECT COUNT_BIG(*) AS num_violated_rows\r\n\tFROM\r\n\t(\r\n\t\tSELECT m.* \r\n\t\tFROM cdm_ibm_mdcd_v993.dbo.measurement m\r\n\t\t\r\n\t\tWHERE m.measurement_concept_id =  3017732\r\n\t\tAND m.unit_concept_id = 8961\r\n\t\tAND m.value_as_number IS NOT NULL\r\n\t\tAND m.value_as_number >      50.0\r\n\t) violated_rows\r\n) violated_row_count,\r\n( \r\n\tSELECT COUNT_BIG(*) AS num_rows\r\n\tFROM cdm_ibm_mdcd_v993.dbo.measurement m\r\n\t\r\n\tWHERE measurement_concept_id =  3017732\r\n\tAND unit_concept_id = 8961\r\n\tAND value_as_number IS NOT NULL\r\n) denominator\r\n;","CHECK_NAME":"plausibleValueHigh","CHECK_LEVEL":"CONCEPT","CHECK_DESCRIPTION":"For the combination of CONCEPT_ID  3017732 (Neutrophils [#/volume] in Blood) and UNIT_CONCEPT_ID 8961 (thousand per cubic millimeter), the number and percent of records that have a value higher than      50.0.","CDM_TABLE_NAME":"MEASUREMENT","CDM_FIELD_NAME":"MEASUREMENT_CONCEPT_ID","CONCEPT_ID":" 3017732","UNIT_CONCEPT_ID":"8961","SQL_FILE":"concept_plausible_value_high.sql","CATEGORY":"Plausibility","SUBCATEGORY":"Atemporal","CONTEXT":"Verification","checkId":2448,"FAILED":0,"THRESHOLD_VALUE":5,"_row":"19.467"},{"NUM_VIOLATED_ROWS":0,"PCT_VIOLATED_ROWS":0,"NUM_DENOMINATOR_ROWS":0,"EXECUTION_TIME":"0.831985 secs","QUERY_TEXT":"\r\n/*********\r\nCONCEPT LEVEL check:\r\nPLAUSIBLE_VALUE_HIGH - find any MEASUREMENT records that have VALUE_AS_NUMBER with non-null value > plausible high value\r\n\r\nParameters used in this template:\r\ncdmDatabaseSchema = cdm_ibm_mdcd_v993.dbo\r\nconceptId =  3017766\r\nunitConceptId = 8636\r\nplausibleValueHigh =       2.0\r\n\r\n**********/\r\n\r\n\r\nSELECT num_violated_rows, CASE WHEN denominator.num_rows = 0 THEN 0 ELSE 1.0*num_violated_rows/denominator.num_rows END  AS pct_violated_rows,\r\n  denominator.num_rows as num_denominator_rows\r\nFROM\r\n(\r\n\tSELECT COUNT_BIG(*) AS num_violated_rows\r\n\tFROM\r\n\t(\r\n\t\tSELECT m.* \r\n\t\tFROM cdm_ibm_mdcd_v993.dbo.measurement m\r\n\t\t\r\n\t\tWHERE m.measurement_concept_id =  3017766\r\n\t\tAND m.unit_concept_id = 8636\r\n\t\tAND m.value_as_number IS NOT NULL\r\n\t\tAND m.value_as_number >       2.0\r\n\t) violated_rows\r\n) violated_row_count,\r\n( \r\n\tSELECT COUNT_BIG(*) AS num_rows\r\n\tFROM cdm_ibm_mdcd_v993.dbo.measurement m\r\n\t\r\n\tWHERE measurement_concept_id =  3017766\r\n\tAND unit_concept_id = 8636\r\n\tAND value_as_number IS NOT NULL\r\n) denominator\r\n;","CHECK_NAME":"plausibleValueHigh","CHECK_LEVEL":"CONCEPT","CHECK_DESCRIPTION":"For the combination of CONCEPT_ID  3017766 (Complement C4 [Mass/volume] in Serum or Plasma) and UNIT_CONCEPT_ID 8636 (gram per liter), the number and percent of records that have a value higher than       2.0.","CDM_TABLE_NAME":"MEASUREMENT","CDM_FIELD_NAME":"MEASUREMENT_CONCEPT_ID","CONCEPT_ID":" 3017766","UNIT_CONCEPT_ID":"8636","SQL_FILE":"concept_plausible_value_high.sql","CATEGORY":"Plausibility","SUBCATEGORY":"Atemporal","CONTEXT":"Verification","checkId":2449,"FAILED":0,"THRESHOLD_VALUE":5,"_row":"19.468"},{"NUM_VIOLATED_ROWS":0,"PCT_VIOLATED_ROWS":0,"NUM_DENOMINATOR_ROWS":0,"EXECUTION_TIME":"1.340952 secs","QUERY_TEXT":"\r\n/*********\r\nCONCEPT LEVEL check:\r\nPLAUSIBLE_VALUE_HIGH - find any MEASUREMENT records that have VALUE_AS_NUMBER with non-null value > plausible high value\r\n\r\nParameters used in this template:\r\ncdmDatabaseSchema = cdm_ibm_mdcd_v993.dbo\r\nconceptId =  3017766\r\nunitConceptId = 8751\r\nplausibleValueHigh =     601.0\r\n\r\n**********/\r\n\r\n\r\nSELECT num_violated_rows, CASE WHEN denominator.num_rows = 0 THEN 0 ELSE 1.0*num_violated_rows/denominator.num_rows END  AS pct_violated_rows,\r\n  denominator.num_rows as num_denominator_rows\r\nFROM\r\n(\r\n\tSELECT COUNT_BIG(*) AS num_violated_rows\r\n\tFROM\r\n\t(\r\n\t\tSELECT m.* \r\n\t\tFROM cdm_ibm_mdcd_v993.dbo.measurement m\r\n\t\t\r\n\t\tWHERE m.measurement_concept_id =  3017766\r\n\t\tAND m.unit_concept_id = 8751\r\n\t\tAND m.value_as_number IS NOT NULL\r\n\t\tAND m.value_as_number >     601.0\r\n\t) violated_rows\r\n) violated_row_count,\r\n( \r\n\tSELECT COUNT_BIG(*) AS num_rows\r\n\tFROM cdm_ibm_mdcd_v993.dbo.measurement m\r\n\t\r\n\tWHERE measurement_concept_id =  3017766\r\n\tAND unit_concept_id = 8751\r\n\tAND value_as_number IS NOT NULL\r\n) denominator\r\n;","CHECK_NAME":"plausibleValueHigh","CHECK_LEVEL":"CONCEPT","CHECK_DESCRIPTION":"For the combination of CONCEPT_ID  3017766 (Complement C4 [Mass/volume] in Serum or Plasma) and UNIT_CONCEPT_ID 8751 (milligram per liter), the number and percent of records that have a value higher than     601.0.","CDM_TABLE_NAME":"MEASUREMENT","CDM_FIELD_NAME":"MEASUREMENT_CONCEPT_ID","CONCEPT_ID":" 3017766","UNIT_CONCEPT_ID":"8751","SQL_FILE":"concept_plausible_value_high.sql","CATEGORY":"Plausibility","SUBCATEGORY":"Atemporal","CONTEXT":"Verification","checkId":2450,"FAILED":0,"THRESHOLD_VALUE":5,"_row":"19.469"},{"NUM_VIOLATED_ROWS":0,"PCT_VIOLATED_ROWS":0,"NUM_DENOMINATOR_ROWS":0,"EXECUTION_TIME":"1.089968 secs","QUERY_TEXT":"\r\n/*********\r\nCONCEPT LEVEL check:\r\nPLAUSIBLE_VALUE_HIGH - find any MEASUREMENT records that have VALUE_AS_NUMBER with non-null value > plausible high value\r\n\r\nParameters used in this template:\r\ncdmDatabaseSchema = cdm_ibm_mdcd_v993.dbo\r\nconceptId =  3017766\r\nunitConceptId = 8840\r\nplausibleValueHigh =    1000.0\r\n\r\n**********/\r\n\r\n\r\nSELECT num_violated_rows, CASE WHEN denominator.num_rows = 0 THEN 0 ELSE 1.0*num_violated_rows/denominator.num_rows END  AS pct_violated_rows,\r\n  denominator.num_rows as num_denominator_rows\r\nFROM\r\n(\r\n\tSELECT COUNT_BIG(*) AS num_violated_rows\r\n\tFROM\r\n\t(\r\n\t\tSELECT m.* \r\n\t\tFROM cdm_ibm_mdcd_v993.dbo.measurement m\r\n\t\t\r\n\t\tWHERE m.measurement_concept_id =  3017766\r\n\t\tAND m.unit_concept_id = 8840\r\n\t\tAND m.value_as_number IS NOT NULL\r\n\t\tAND m.value_as_number >    1000.0\r\n\t) violated_rows\r\n) violated_row_count,\r\n( \r\n\tSELECT COUNT_BIG(*) AS num_rows\r\n\tFROM cdm_ibm_mdcd_v993.dbo.measurement m\r\n\t\r\n\tWHERE measurement_concept_id =  3017766\r\n\tAND unit_concept_id = 8840\r\n\tAND value_as_number IS NOT NULL\r\n) denominator\r\n;","CHECK_NAME":"plausibleValueHigh","CHECK_LEVEL":"CONCEPT","CHECK_DESCRIPTION":"For the combination of CONCEPT_ID  3017766 (Complement C4 [Mass/volume] in Serum or Plasma) and UNIT_CONCEPT_ID 8840 (milligram per deciliter), the number and percent of records that have a value higher than    1000.0.","CDM_TABLE_NAME":"MEASUREMENT","CDM_FIELD_NAME":"MEASUREMENT_CONCEPT_ID","CONCEPT_ID":" 3017766","UNIT_CONCEPT_ID":"8840","SQL_FILE":"concept_plausible_value_high.sql","CATEGORY":"Plausibility","SUBCATEGORY":"Atemporal","CONTEXT":"Verification","checkId":2451,"FAILED":0,"THRESHOLD_VALUE":5,"_row":"19.470"},{"NUM_VIOLATED_ROWS":0,"PCT_VIOLATED_ROWS":0,"NUM_DENOMINATOR_ROWS":0,"EXECUTION_TIME":"0.984973 secs","QUERY_TEXT":"\r\n/*********\r\nCONCEPT LEVEL check:\r\nPLAUSIBLE_VALUE_HIGH - find any MEASUREMENT records that have VALUE_AS_NUMBER with non-null value > plausible high value\r\n\r\nParameters used in this template:\r\ncdmDatabaseSchema = cdm_ibm_mdcd_v993.dbo\r\nconceptId =  3018010\r\nunitConceptId = 8554\r\nplausibleValueHigh =      75.0\r\n\r\n**********/\r\n\r\n\r\nSELECT num_violated_rows, CASE WHEN denominator.num_rows = 0 THEN 0 ELSE 1.0*num_violated_rows/denominator.num_rows END  AS pct_violated_rows,\r\n  denominator.num_rows as num_denominator_rows\r\nFROM\r\n(\r\n\tSELECT COUNT_BIG(*) AS num_violated_rows\r\n\tFROM\r\n\t(\r\n\t\tSELECT m.* \r\n\t\tFROM cdm_ibm_mdcd_v993.dbo.measurement m\r\n\t\t\r\n\t\tWHERE m.measurement_concept_id =  3018010\r\n\t\tAND m.unit_concept_id = 8554\r\n\t\tAND m.value_as_number IS NOT NULL\r\n\t\tAND m.value_as_number >      75.0\r\n\t) violated_rows\r\n) violated_row_count,\r\n( \r\n\tSELECT COUNT_BIG(*) AS num_rows\r\n\tFROM cdm_ibm_mdcd_v993.dbo.measurement m\r\n\t\r\n\tWHERE measurement_concept_id =  3018010\r\n\tAND unit_concept_id = 8554\r\n\tAND value_as_number IS NOT NULL\r\n) denominator\r\n;","CHECK_NAME":"plausibleValueHigh","CHECK_LEVEL":"CONCEPT","CHECK_DESCRIPTION":"For the combination of CONCEPT_ID  3018010 (Neutrophils/100 leukocytes in Blood) and UNIT_CONCEPT_ID 8554 (percent), the number and percent of records that have a value higher than      75.0.","CDM_TABLE_NAME":"MEASUREMENT","CDM_FIELD_NAME":"MEASUREMENT_CONCEPT_ID","CONCEPT_ID":" 3018010","UNIT_CONCEPT_ID":"8554","SQL_FILE":"concept_plausible_value_high.sql","CATEGORY":"Plausibility","SUBCATEGORY":"Atemporal","CONTEXT":"Verification","checkId":2452,"FAILED":0,"THRESHOLD_VALUE":5,"_row":"19.471"},{"NUM_VIOLATED_ROWS":0,"PCT_VIOLATED_ROWS":0,"NUM_DENOMINATOR_ROWS":0,"EXECUTION_TIME":"3.728900 secs","QUERY_TEXT":"\r\n/*********\r\nCONCEPT LEVEL check:\r\nPLAUSIBLE_VALUE_HIGH - find any MEASUREMENT records that have VALUE_AS_NUMBER with non-null value > plausible high value\r\n\r\nParameters used in this template:\r\ncdmDatabaseSchema = cdm_ibm_mdcd_v993.dbo\r\nconceptId =  3018081\r\nunitConceptId = 8748\r\nplausibleValueHigh =  548345.0\r\n\r\n**********/\r\n\r\n\r\nSELECT num_violated_rows, CASE WHEN denominator.num_rows = 0 THEN 0 ELSE 1.0*num_violated_rows/denominator.num_rows END  AS pct_violated_rows,\r\n  denominator.num_rows as num_denominator_rows\r\nFROM\r\n(\r\n\tSELECT COUNT_BIG(*) AS num_violated_rows\r\n\tFROM\r\n\t(\r\n\t\tSELECT m.* \r\n\t\tFROM cdm_ibm_mdcd_v993.dbo.measurement m\r\n\t\t\r\n\t\tWHERE m.measurement_concept_id =  3018081\r\n\t\tAND m.unit_concept_id = 8748\r\n\t\tAND m.value_as_number IS NOT NULL\r\n\t\tAND m.value_as_number >  548345.0\r\n\t) violated_rows\r\n) violated_row_count,\r\n( \r\n\tSELECT COUNT_BIG(*) AS num_rows\r\n\tFROM cdm_ibm_mdcd_v993.dbo.measurement m\r\n\t\r\n\tWHERE measurement_concept_id =  3018081\r\n\tAND unit_concept_id = 8748\r\n\tAND value_as_number IS NOT NULL\r\n) denominator\r\n;","CHECK_NAME":"plausibleValueHigh","CHECK_LEVEL":"CONCEPT","CHECK_DESCRIPTION":"For the combination of CONCEPT_ID  3018081 (Beta-2-Microglobulin [Mass/volume] in Urine) and UNIT_CONCEPT_ID 8748 (microgram per liter), the number and percent of records that have a value higher than  548345.0.","CDM_TABLE_NAME":"MEASUREMENT","CDM_FIELD_NAME":"MEASUREMENT_CONCEPT_ID","CONCEPT_ID":" 3018081","UNIT_CONCEPT_ID":"8748","SQL_FILE":"concept_plausible_value_high.sql","CATEGORY":"Plausibility","SUBCATEGORY":"Atemporal","CONTEXT":"Verification","checkId":2453,"FAILED":0,"THRESHOLD_VALUE":5,"_row":"19.472"},{"NUM_VIOLATED_ROWS":0,"PCT_VIOLATED_ROWS":0,"NUM_DENOMINATOR_ROWS":0,"EXECUTION_TIME":"0.613982 secs","QUERY_TEXT":"\r\n/*********\r\nCONCEPT LEVEL check:\r\nPLAUSIBLE_VALUE_HIGH - find any MEASUREMENT records that have VALUE_AS_NUMBER with non-null value > plausible high value\r\n\r\nParameters used in this template:\r\ncdmDatabaseSchema = cdm_ibm_mdcd_v993.dbo\r\nconceptId =  3018081\r\nunitConceptId = 8751\r\nplausibleValueHigh =     548.0\r\n\r\n**********/\r\n\r\n\r\nSELECT num_violated_rows, CASE WHEN denominator.num_rows = 0 THEN 0 ELSE 1.0*num_violated_rows/denominator.num_rows END  AS pct_violated_rows,\r\n  denominator.num_rows as num_denominator_rows\r\nFROM\r\n(\r\n\tSELECT COUNT_BIG(*) AS num_violated_rows\r\n\tFROM\r\n\t(\r\n\t\tSELECT m.* \r\n\t\tFROM cdm_ibm_mdcd_v993.dbo.measurement m\r\n\t\t\r\n\t\tWHERE m.measurement_concept_id =  3018081\r\n\t\tAND m.unit_concept_id = 8751\r\n\t\tAND m.value_as_number IS NOT NULL\r\n\t\tAND m.value_as_number >     548.0\r\n\t) violated_rows\r\n) violated_row_count,\r\n( \r\n\tSELECT COUNT_BIG(*) AS num_rows\r\n\tFROM cdm_ibm_mdcd_v993.dbo.measurement m\r\n\t\r\n\tWHERE measurement_concept_id =  3018081\r\n\tAND unit_concept_id = 8751\r\n\tAND value_as_number IS NOT NULL\r\n) denominator\r\n;","CHECK_NAME":"plausibleValueHigh","CHECK_LEVEL":"CONCEPT","CHECK_DESCRIPTION":"For the combination of CONCEPT_ID  3018081 (Beta-2-Microglobulin [Mass/volume] in Urine) and UNIT_CONCEPT_ID 8751 (milligram per liter), the number and percent of records that have a value higher than     548.0.","CDM_TABLE_NAME":"MEASUREMENT","CDM_FIELD_NAME":"MEASUREMENT_CONCEPT_ID","CONCEPT_ID":" 3018081","UNIT_CONCEPT_ID":"8751","SQL_FILE":"concept_plausible_value_high.sql","CATEGORY":"Plausibility","SUBCATEGORY":"Atemporal","CONTEXT":"Verification","checkId":2454,"FAILED":0,"THRESHOLD_VALUE":5,"_row":"19.473"},{"NUM_VIOLATED_ROWS":0,"PCT_VIOLATED_ROWS":0,"NUM_DENOMINATOR_ROWS":0,"EXECUTION_TIME":"0.549974 secs","QUERY_TEXT":"\r\n/*********\r\nCONCEPT LEVEL check:\r\nPLAUSIBLE_VALUE_HIGH - find any MEASUREMENT records that have VALUE_AS_NUMBER with non-null value > plausible high value\r\n\r\nParameters used in this template:\r\ncdmDatabaseSchema = cdm_ibm_mdcd_v993.dbo\r\nconceptId =  3018229\r\nunitConceptId = 8554\r\nplausibleValueHigh =     100.0\r\n\r\n**********/\r\n\r\n\r\nSELECT num_violated_rows, CASE WHEN denominator.num_rows = 0 THEN 0 ELSE 1.0*num_violated_rows/denominator.num_rows END  AS pct_violated_rows,\r\n  denominator.num_rows as num_denominator_rows\r\nFROM\r\n(\r\n\tSELECT COUNT_BIG(*) AS num_violated_rows\r\n\tFROM\r\n\t(\r\n\t\tSELECT m.* \r\n\t\tFROM cdm_ibm_mdcd_v993.dbo.measurement m\r\n\t\t\r\n\t\tWHERE m.measurement_concept_id =  3018229\r\n\t\tAND m.unit_concept_id = 8554\r\n\t\tAND m.value_as_number IS NOT NULL\r\n\t\tAND m.value_as_number >     100.0\r\n\t) violated_rows\r\n) violated_row_count,\r\n( \r\n\tSELECT COUNT_BIG(*) AS num_rows\r\n\tFROM cdm_ibm_mdcd_v993.dbo.measurement m\r\n\t\r\n\tWHERE measurement_concept_id =  3018229\r\n\tAND unit_concept_id = 8554\r\n\tAND value_as_number IS NOT NULL\r\n) denominator\r\n;","CHECK_NAME":"plausibleValueHigh","CHECK_LEVEL":"CONCEPT","CHECK_DESCRIPTION":"For the combination of CONCEPT_ID  3018229 (Myelocytes/100 leukocytes in Blood by Manual count) and UNIT_CONCEPT_ID 8554 (percent), the number and percent of records that have a value higher than     100.0.","CDM_TABLE_NAME":"MEASUREMENT","CDM_FIELD_NAME":"MEASUREMENT_CONCEPT_ID","CONCEPT_ID":" 3018229","UNIT_CONCEPT_ID":"8554","SQL_FILE":"concept_plausible_value_high.sql","CATEGORY":"Plausibility","SUBCATEGORY":"Atemporal","CONTEXT":"Verification","checkId":2455,"FAILED":0,"THRESHOLD_VALUE":5,"_row":"19.474"},{"NUM_VIOLATED_ROWS":0,"PCT_VIOLATED_ROWS":0,"NUM_DENOMINATOR_ROWS":0,"EXECUTION_TIME":"0.555008 secs","QUERY_TEXT":"\r\n/*********\r\nCONCEPT LEVEL check:\r\nPLAUSIBLE_VALUE_HIGH - find any MEASUREMENT records that have VALUE_AS_NUMBER with non-null value > plausible high value\r\n\r\nParameters used in this template:\r\ncdmDatabaseSchema = cdm_ibm_mdcd_v993.dbo\r\nconceptId =  3018311\r\nunitConceptId = 8523\r\nplausibleValueHigh =     100.0\r\n\r\n**********/\r\n\r\n\r\nSELECT num_violated_rows, CASE WHEN denominator.num_rows = 0 THEN 0 ELSE 1.0*num_violated_rows/denominator.num_rows END  AS pct_violated_rows,\r\n  denominator.num_rows as num_denominator_rows\r\nFROM\r\n(\r\n\tSELECT COUNT_BIG(*) AS num_violated_rows\r\n\tFROM\r\n\t(\r\n\t\tSELECT m.* \r\n\t\tFROM cdm_ibm_mdcd_v993.dbo.measurement m\r\n\t\t\r\n\t\tWHERE m.measurement_concept_id =  3018311\r\n\t\tAND m.unit_concept_id = 8523\r\n\t\tAND m.value_as_number IS NOT NULL\r\n\t\tAND m.value_as_number >     100.0\r\n\t) violated_rows\r\n) violated_row_count,\r\n( \r\n\tSELECT COUNT_BIG(*) AS num_rows\r\n\tFROM cdm_ibm_mdcd_v993.dbo.measurement m\r\n\t\r\n\tWHERE measurement_concept_id =  3018311\r\n\tAND unit_concept_id = 8523\r\n\tAND value_as_number IS NOT NULL\r\n) denominator\r\n;","CHECK_NAME":"plausibleValueHigh","CHECK_LEVEL":"CONCEPT","CHECK_DESCRIPTION":"For the combination of CONCEPT_ID  3018311 (Urea nitrogen/Creatinine [Mass Ratio] in Serum or Plasma) and UNIT_CONCEPT_ID 8523 (ratio), the number and percent of records that have a value higher than     100.0.","CDM_TABLE_NAME":"MEASUREMENT","CDM_FIELD_NAME":"MEASUREMENT_CONCEPT_ID","CONCEPT_ID":" 3018311","UNIT_CONCEPT_ID":"8523","SQL_FILE":"concept_plausible_value_high.sql","CATEGORY":"Plausibility","SUBCATEGORY":"Atemporal","CONTEXT":"Verification","checkId":2456,"FAILED":0,"THRESHOLD_VALUE":5,"_row":"19.475"},{"NUM_VIOLATED_ROWS":0,"PCT_VIOLATED_ROWS":0,"NUM_DENOMINATOR_ROWS":0,"EXECUTION_TIME":"1.036972 secs","QUERY_TEXT":"\r\n/*********\r\nCONCEPT LEVEL check:\r\nPLAUSIBLE_VALUE_HIGH - find any MEASUREMENT records that have VALUE_AS_NUMBER with non-null value > plausible high value\r\n\r\nParameters used in this template:\r\ncdmDatabaseSchema = cdm_ibm_mdcd_v993.dbo\r\nconceptId =  3018311\r\nunitConceptId = 8554\r\nplausibleValueHigh =     100.0\r\n\r\n**********/\r\n\r\n\r\nSELECT num_violated_rows, CASE WHEN denominator.num_rows = 0 THEN 0 ELSE 1.0*num_violated_rows/denominator.num_rows END  AS pct_violated_rows,\r\n  denominator.num_rows as num_denominator_rows\r\nFROM\r\n(\r\n\tSELECT COUNT_BIG(*) AS num_violated_rows\r\n\tFROM\r\n\t(\r\n\t\tSELECT m.* \r\n\t\tFROM cdm_ibm_mdcd_v993.dbo.measurement m\r\n\t\t\r\n\t\tWHERE m.measurement_concept_id =  3018311\r\n\t\tAND m.unit_concept_id = 8554\r\n\t\tAND m.value_as_number IS NOT NULL\r\n\t\tAND m.value_as_number >     100.0\r\n\t) violated_rows\r\n) violated_row_count,\r\n( \r\n\tSELECT COUNT_BIG(*) AS num_rows\r\n\tFROM cdm_ibm_mdcd_v993.dbo.measurement m\r\n\t\r\n\tWHERE measurement_concept_id =  3018311\r\n\tAND unit_concept_id = 8554\r\n\tAND value_as_number IS NOT NULL\r\n) denominator\r\n;","CHECK_NAME":"plausibleValueHigh","CHECK_LEVEL":"CONCEPT","CHECK_DESCRIPTION":"For the combination of CONCEPT_ID  3018311 (Urea nitrogen/Creatinine [Mass Ratio] in Serum or Plasma) and UNIT_CONCEPT_ID 8554 (percent), the number and percent of records that have a value higher than     100.0.","CDM_TABLE_NAME":"MEASUREMENT","CDM_FIELD_NAME":"MEASUREMENT_CONCEPT_ID","CONCEPT_ID":" 3018311","UNIT_CONCEPT_ID":"8554","SQL_FILE":"concept_plausible_value_high.sql","CATEGORY":"Plausibility","SUBCATEGORY":"Atemporal","CONTEXT":"Verification","checkId":2457,"FAILED":0,"THRESHOLD_VALUE":5,"_row":"19.476"},{"NUM_VIOLATED_ROWS":0,"PCT_VIOLATED_ROWS":0,"NUM_DENOMINATOR_ROWS":0,"EXECUTION_TIME":"0.962978 secs","QUERY_TEXT":"\r\n/*********\r\nCONCEPT LEVEL check:\r\nPLAUSIBLE_VALUE_HIGH - find any MEASUREMENT records that have VALUE_AS_NUMBER with non-null value > plausible high value\r\n\r\nParameters used in this template:\r\ncdmDatabaseSchema = cdm_ibm_mdcd_v993.dbo\r\nconceptId =  3018311\r\nunitConceptId = 9074\r\nplausibleValueHigh =     100.0\r\n\r\n**********/\r\n\r\n\r\nSELECT num_violated_rows, CASE WHEN denominator.num_rows = 0 THEN 0 ELSE 1.0*num_violated_rows/denominator.num_rows END  AS pct_violated_rows,\r\n  denominator.num_rows as num_denominator_rows\r\nFROM\r\n(\r\n\tSELECT COUNT_BIG(*) AS num_violated_rows\r\n\tFROM\r\n\t(\r\n\t\tSELECT m.* \r\n\t\tFROM cdm_ibm_mdcd_v993.dbo.measurement m\r\n\t\t\r\n\t\tWHERE m.measurement_concept_id =  3018311\r\n\t\tAND m.unit_concept_id = 9074\r\n\t\tAND m.value_as_number IS NOT NULL\r\n\t\tAND m.value_as_number >     100.0\r\n\t) violated_rows\r\n) violated_row_count,\r\n( \r\n\tSELECT COUNT_BIG(*) AS num_rows\r\n\tFROM cdm_ibm_mdcd_v993.dbo.measurement m\r\n\t\r\n\tWHERE measurement_concept_id =  3018311\r\n\tAND unit_concept_id = 9074\r\n\tAND value_as_number IS NOT NULL\r\n) denominator\r\n;","CHECK_NAME":"plausibleValueHigh","CHECK_LEVEL":"CONCEPT","CHECK_DESCRIPTION":"For the combination of CONCEPT_ID  3018311 (Urea nitrogen/Creatinine [Mass Ratio] in Serum or Plasma) and UNIT_CONCEPT_ID 9074 (milligram per milligram of creatinine), the number and percent of records that have a value higher than     100.0.","CDM_TABLE_NAME":"MEASUREMENT","CDM_FIELD_NAME":"MEASUREMENT_CONCEPT_ID","CONCEPT_ID":" 3018311","UNIT_CONCEPT_ID":"9074","SQL_FILE":"concept_plausible_value_high.sql","CATEGORY":"Plausibility","SUBCATEGORY":"Atemporal","CONTEXT":"Verification","checkId":2458,"FAILED":0,"THRESHOLD_VALUE":5,"_row":"19.477"},{"NUM_VIOLATED_ROWS":0,"PCT_VIOLATED_ROWS":0,"NUM_DENOMINATOR_ROWS":0,"EXECUTION_TIME":"0.888971 secs","QUERY_TEXT":"\r\n/*********\r\nCONCEPT LEVEL check:\r\nPLAUSIBLE_VALUE_HIGH - find any MEASUREMENT records that have VALUE_AS_NUMBER with non-null value > plausible high value\r\n\r\nParameters used in this template:\r\ncdmDatabaseSchema = cdm_ibm_mdcd_v993.dbo\r\nconceptId =  3018677\r\nunitConceptId = 8555\r\nplausibleValueHigh =      60.0\r\n\r\n**********/\r\n\r\n\r\nSELECT num_violated_rows, CASE WHEN denominator.num_rows = 0 THEN 0 ELSE 1.0*num_violated_rows/denominator.num_rows END  AS pct_violated_rows,\r\n  denominator.num_rows as num_denominator_rows\r\nFROM\r\n(\r\n\tSELECT COUNT_BIG(*) AS num_violated_rows\r\n\tFROM\r\n\t(\r\n\t\tSELECT m.* \r\n\t\tFROM cdm_ibm_mdcd_v993.dbo.measurement m\r\n\t\t\r\n\t\tWHERE m.measurement_concept_id =  3018677\r\n\t\tAND m.unit_concept_id = 8555\r\n\t\tAND m.value_as_number IS NOT NULL\r\n\t\tAND m.value_as_number >      60.0\r\n\t) violated_rows\r\n) violated_row_count,\r\n( \r\n\tSELECT COUNT_BIG(*) AS num_rows\r\n\tFROM cdm_ibm_mdcd_v993.dbo.measurement m\r\n\t\r\n\tWHERE measurement_concept_id =  3018677\r\n\tAND unit_concept_id = 8555\r\n\tAND value_as_number IS NOT NULL\r\n) denominator\r\n;","CHECK_NAME":"plausibleValueHigh","CHECK_LEVEL":"CONCEPT","CHECK_DESCRIPTION":"For the combination of CONCEPT_ID  3018677 (aPTT in Platelet poor plasma by Coagulation assay) and UNIT_CONCEPT_ID 8555 (second), the number and percent of records that have a value higher than      60.0.","CDM_TABLE_NAME":"MEASUREMENT","CDM_FIELD_NAME":"MEASUREMENT_CONCEPT_ID","CONCEPT_ID":" 3018677","UNIT_CONCEPT_ID":"8555","SQL_FILE":"concept_plausible_value_high.sql","CATEGORY":"Plausibility","SUBCATEGORY":"Atemporal","CONTEXT":"Verification","checkId":2459,"FAILED":0,"THRESHOLD_VALUE":5,"_row":"19.478"},{"NUM_VIOLATED_ROWS":0,"PCT_VIOLATED_ROWS":0,"NUM_DENOMINATOR_ROWS":0,"EXECUTION_TIME":"0.723973 secs","QUERY_TEXT":"\r\n/*********\r\nCONCEPT LEVEL check:\r\nPLAUSIBLE_VALUE_HIGH - find any MEASUREMENT records that have VALUE_AS_NUMBER with non-null value > plausible high value\r\n\r\nParameters used in this template:\r\ncdmDatabaseSchema = cdm_ibm_mdcd_v993.dbo\r\nconceptId =  3018910\r\nunitConceptId = 8748\r\nplausibleValueHigh =      76.0\r\n\r\n**********/\r\n\r\n\r\nSELECT num_violated_rows, CASE WHEN denominator.num_rows = 0 THEN 0 ELSE 1.0*num_violated_rows/denominator.num_rows END  AS pct_violated_rows,\r\n  denominator.num_rows as num_denominator_rows\r\nFROM\r\n(\r\n\tSELECT COUNT_BIG(*) AS num_violated_rows\r\n\tFROM\r\n\t(\r\n\t\tSELECT m.* \r\n\t\tFROM cdm_ibm_mdcd_v993.dbo.measurement m\r\n\t\t\r\n\t\tWHERE m.measurement_concept_id =  3018910\r\n\t\tAND m.unit_concept_id = 8748\r\n\t\tAND m.value_as_number IS NOT NULL\r\n\t\tAND m.value_as_number >      76.0\r\n\t) violated_rows\r\n) violated_row_count,\r\n( \r\n\tSELECT COUNT_BIG(*) AS num_rows\r\n\tFROM cdm_ibm_mdcd_v993.dbo.measurement m\r\n\t\r\n\tWHERE measurement_concept_id =  3018910\r\n\tAND unit_concept_id = 8748\r\n\tAND value_as_number IS NOT NULL\r\n) denominator\r\n;","CHECK_NAME":"plausibleValueHigh","CHECK_LEVEL":"CONCEPT","CHECK_DESCRIPTION":"For the combination of CONCEPT_ID  3018910 (Alkaline phosphatase.bone [Mass/volume] in Serum or Plasma) and UNIT_CONCEPT_ID 8748 (microgram per liter), the number and percent of records that have a value higher than      76.0.","CDM_TABLE_NAME":"MEASUREMENT","CDM_FIELD_NAME":"MEASUREMENT_CONCEPT_ID","CONCEPT_ID":" 3018910","UNIT_CONCEPT_ID":"8748","SQL_FILE":"concept_plausible_value_high.sql","CATEGORY":"Plausibility","SUBCATEGORY":"Atemporal","CONTEXT":"Verification","checkId":2460,"FAILED":0,"THRESHOLD_VALUE":5,"_row":"19.479"},{"NUM_VIOLATED_ROWS":0,"PCT_VIOLATED_ROWS":0,"NUM_DENOMINATOR_ROWS":0,"EXECUTION_TIME":"0.758973 secs","QUERY_TEXT":"\r\n/*********\r\nCONCEPT LEVEL check:\r\nPLAUSIBLE_VALUE_HIGH - find any MEASUREMENT records that have VALUE_AS_NUMBER with non-null value > plausible high value\r\n\r\nParameters used in this template:\r\ncdmDatabaseSchema = cdm_ibm_mdcd_v993.dbo\r\nconceptId =  3018910\r\nunitConceptId = 8842\r\nplausibleValueHigh =      76.0\r\n\r\n**********/\r\n\r\n\r\nSELECT num_violated_rows, CASE WHEN denominator.num_rows = 0 THEN 0 ELSE 1.0*num_violated_rows/denominator.num_rows END  AS pct_violated_rows,\r\n  denominator.num_rows as num_denominator_rows\r\nFROM\r\n(\r\n\tSELECT COUNT_BIG(*) AS num_violated_rows\r\n\tFROM\r\n\t(\r\n\t\tSELECT m.* \r\n\t\tFROM cdm_ibm_mdcd_v993.dbo.measurement m\r\n\t\t\r\n\t\tWHERE m.measurement_concept_id =  3018910\r\n\t\tAND m.unit_concept_id = 8842\r\n\t\tAND m.value_as_number IS NOT NULL\r\n\t\tAND m.value_as_number >      76.0\r\n\t) violated_rows\r\n) violated_row_count,\r\n( \r\n\tSELECT COUNT_BIG(*) AS num_rows\r\n\tFROM cdm_ibm_mdcd_v993.dbo.measurement m\r\n\t\r\n\tWHERE measurement_concept_id =  3018910\r\n\tAND unit_concept_id = 8842\r\n\tAND value_as_number IS NOT NULL\r\n) denominator\r\n;","CHECK_NAME":"plausibleValueHigh","CHECK_LEVEL":"CONCEPT","CHECK_DESCRIPTION":"For the combination of CONCEPT_ID  3018910 (Alkaline phosphatase.bone [Mass/volume] in Serum or Plasma) and UNIT_CONCEPT_ID 8842 (nanogram per milliliter), the number and percent of records that have a value higher than      76.0.","CDM_TABLE_NAME":"MEASUREMENT","CDM_FIELD_NAME":"MEASUREMENT_CONCEPT_ID","CONCEPT_ID":" 3018910","UNIT_CONCEPT_ID":"8842","SQL_FILE":"concept_plausible_value_high.sql","CATEGORY":"Plausibility","SUBCATEGORY":"Atemporal","CONTEXT":"Verification","checkId":2461,"FAILED":0,"THRESHOLD_VALUE":5,"_row":"19.480"},{"NUM_VIOLATED_ROWS":0,"PCT_VIOLATED_ROWS":0,"NUM_DENOMINATOR_ROWS":0,"EXECUTION_TIME":"0.839969 secs","QUERY_TEXT":"\r\n/*********\r\nCONCEPT LEVEL check:\r\nPLAUSIBLE_VALUE_HIGH - find any MEASUREMENT records that have VALUE_AS_NUMBER with non-null value > plausible high value\r\n\r\nParameters used in this template:\r\ncdmDatabaseSchema = cdm_ibm_mdcd_v993.dbo\r\nconceptId =  3019069\r\nunitConceptId = 8554\r\nplausibleValueHigh =     100.0\r\n\r\n**********/\r\n\r\n\r\nSELECT num_violated_rows, CASE WHEN denominator.num_rows = 0 THEN 0 ELSE 1.0*num_violated_rows/denominator.num_rows END  AS pct_violated_rows,\r\n  denominator.num_rows as num_denominator_rows\r\nFROM\r\n(\r\n\tSELECT COUNT_BIG(*) AS num_violated_rows\r\n\tFROM\r\n\t(\r\n\t\tSELECT m.* \r\n\t\tFROM cdm_ibm_mdcd_v993.dbo.measurement m\r\n\t\t\r\n\t\tWHERE m.measurement_concept_id =  3019069\r\n\t\tAND m.unit_concept_id = 8554\r\n\t\tAND m.value_as_number IS NOT NULL\r\n\t\tAND m.value_as_number >     100.0\r\n\t) violated_rows\r\n) violated_row_count,\r\n( \r\n\tSELECT COUNT_BIG(*) AS num_rows\r\n\tFROM cdm_ibm_mdcd_v993.dbo.measurement m\r\n\t\r\n\tWHERE measurement_concept_id =  3019069\r\n\tAND unit_concept_id = 8554\r\n\tAND value_as_number IS NOT NULL\r\n) denominator\r\n;","CHECK_NAME":"plausibleValueHigh","CHECK_LEVEL":"CONCEPT","CHECK_DESCRIPTION":"For the combination of CONCEPT_ID  3019069 (Monocytes/100 leukocytes in Blood) and UNIT_CONCEPT_ID 8554 (percent), the number and percent of records that have a value higher than     100.0.","CDM_TABLE_NAME":"MEASUREMENT","CDM_FIELD_NAME":"MEASUREMENT_CONCEPT_ID","CONCEPT_ID":" 3019069","UNIT_CONCEPT_ID":"8554","SQL_FILE":"concept_plausible_value_high.sql","CATEGORY":"Plausibility","SUBCATEGORY":"Atemporal","CONTEXT":"Verification","checkId":2462,"FAILED":0,"THRESHOLD_VALUE":5,"_row":"19.481"},{"NUM_VIOLATED_ROWS":0,"PCT_VIOLATED_ROWS":0,"NUM_DENOMINATOR_ROWS":0,"EXECUTION_TIME":"0.616990 secs","QUERY_TEXT":"\r\n/*********\r\nCONCEPT LEVEL check:\r\nPLAUSIBLE_VALUE_HIGH - find any MEASUREMENT records that have VALUE_AS_NUMBER with non-null value > plausible high value\r\n\r\nParameters used in this template:\r\ncdmDatabaseSchema = cdm_ibm_mdcd_v993.dbo\r\nconceptId =  3019069\r\nunitConceptId = 9234\r\nplausibleValueHigh =     100.0\r\n\r\n**********/\r\n\r\n\r\nSELECT num_violated_rows, CASE WHEN denominator.num_rows = 0 THEN 0 ELSE 1.0*num_violated_rows/denominator.num_rows END  AS pct_violated_rows,\r\n  denominator.num_rows as num_denominator_rows\r\nFROM\r\n(\r\n\tSELECT COUNT_BIG(*) AS num_violated_rows\r\n\tFROM\r\n\t(\r\n\t\tSELECT m.* \r\n\t\tFROM cdm_ibm_mdcd_v993.dbo.measurement m\r\n\t\t\r\n\t\tWHERE m.measurement_concept_id =  3019069\r\n\t\tAND m.unit_concept_id = 9234\r\n\t\tAND m.value_as_number IS NOT NULL\r\n\t\tAND m.value_as_number >     100.0\r\n\t) violated_rows\r\n) violated_row_count,\r\n( \r\n\tSELECT COUNT_BIG(*) AS num_rows\r\n\tFROM cdm_ibm_mdcd_v993.dbo.measurement m\r\n\t\r\n\tWHERE measurement_concept_id =  3019069\r\n\tAND unit_concept_id = 9234\r\n\tAND value_as_number IS NOT NULL\r\n) denominator\r\n;","CHECK_NAME":"plausibleValueHigh","CHECK_LEVEL":"CONCEPT","CHECK_DESCRIPTION":"For the combination of CONCEPT_ID  3019069 (Monocytes/100 leukocytes in Blood) and UNIT_CONCEPT_ID 9234 (volume percent), the number and percent of records that have a value higher than     100.0.","CDM_TABLE_NAME":"MEASUREMENT","CDM_FIELD_NAME":"MEASUREMENT_CONCEPT_ID","CONCEPT_ID":" 3019069","UNIT_CONCEPT_ID":"9234","SQL_FILE":"concept_plausible_value_high.sql","CATEGORY":"Plausibility","SUBCATEGORY":"Atemporal","CONTEXT":"Verification","checkId":2463,"FAILED":0,"THRESHOLD_VALUE":5,"_row":"19.482"},{"NUM_VIOLATED_ROWS":0,"PCT_VIOLATED_ROWS":0,"NUM_DENOMINATOR_ROWS":0,"EXECUTION_TIME":"1.282971 secs","QUERY_TEXT":"\r\n/*********\r\nCONCEPT LEVEL check:\r\nPLAUSIBLE_VALUE_HIGH - find any MEASUREMENT records that have VALUE_AS_NUMBER with non-null value > plausible high value\r\n\r\nParameters used in this template:\r\ncdmDatabaseSchema = cdm_ibm_mdcd_v993.dbo\r\nconceptId =  3019198\r\nunitConceptId = 8554\r\nplausibleValueHigh =     100.0\r\n\r\n**********/\r\n\r\n\r\nSELECT num_violated_rows, CASE WHEN denominator.num_rows = 0 THEN 0 ELSE 1.0*num_violated_rows/denominator.num_rows END  AS pct_violated_rows,\r\n  denominator.num_rows as num_denominator_rows\r\nFROM\r\n(\r\n\tSELECT COUNT_BIG(*) AS num_violated_rows\r\n\tFROM\r\n\t(\r\n\t\tSELECT m.* \r\n\t\tFROM cdm_ibm_mdcd_v993.dbo.measurement m\r\n\t\t\r\n\t\tWHERE m.measurement_concept_id =  3019198\r\n\t\tAND m.unit_concept_id = 8554\r\n\t\tAND m.value_as_number IS NOT NULL\r\n\t\tAND m.value_as_number >     100.0\r\n\t) violated_rows\r\n) violated_row_count,\r\n( \r\n\tSELECT COUNT_BIG(*) AS num_rows\r\n\tFROM cdm_ibm_mdcd_v993.dbo.measurement m\r\n\t\r\n\tWHERE measurement_concept_id =  3019198\r\n\tAND unit_concept_id = 8554\r\n\tAND value_as_number IS NOT NULL\r\n) denominator\r\n;","CHECK_NAME":"plausibleValueHigh","CHECK_LEVEL":"CONCEPT","CHECK_DESCRIPTION":"For the combination of CONCEPT_ID  3019198 (Lymphocytes [#/volume] in Blood) and UNIT_CONCEPT_ID 8554 (percent), the number and percent of records that have a value higher than     100.0.","CDM_TABLE_NAME":"MEASUREMENT","CDM_FIELD_NAME":"MEASUREMENT_CONCEPT_ID","CONCEPT_ID":" 3019198","UNIT_CONCEPT_ID":"8554","SQL_FILE":"concept_plausible_value_high.sql","CATEGORY":"Plausibility","SUBCATEGORY":"Atemporal","CONTEXT":"Verification","checkId":2464,"FAILED":0,"THRESHOLD_VALUE":5,"_row":"19.483"},{"NUM_VIOLATED_ROWS":0,"PCT_VIOLATED_ROWS":0,"NUM_DENOMINATOR_ROWS":0,"EXECUTION_TIME":"0.604986 secs","QUERY_TEXT":"\r\n/*********\r\nCONCEPT LEVEL check:\r\nPLAUSIBLE_VALUE_HIGH - find any MEASUREMENT records that have VALUE_AS_NUMBER with non-null value > plausible high value\r\n\r\nParameters used in this template:\r\ncdmDatabaseSchema = cdm_ibm_mdcd_v993.dbo\r\nconceptId =  3019198\r\nunitConceptId = 8647\r\nplausibleValueHigh =    3000.0\r\n\r\n**********/\r\n\r\n\r\nSELECT num_violated_rows, CASE WHEN denominator.num_rows = 0 THEN 0 ELSE 1.0*num_violated_rows/denominator.num_rows END  AS pct_violated_rows,\r\n  denominator.num_rows as num_denominator_rows\r\nFROM\r\n(\r\n\tSELECT COUNT_BIG(*) AS num_violated_rows\r\n\tFROM\r\n\t(\r\n\t\tSELECT m.* \r\n\t\tFROM cdm_ibm_mdcd_v993.dbo.measurement m\r\n\t\t\r\n\t\tWHERE m.measurement_concept_id =  3019198\r\n\t\tAND m.unit_concept_id = 8647\r\n\t\tAND m.value_as_number IS NOT NULL\r\n\t\tAND m.value_as_number >    3000.0\r\n\t) violated_rows\r\n) violated_row_count,\r\n( \r\n\tSELECT COUNT_BIG(*) AS num_rows\r\n\tFROM cdm_ibm_mdcd_v993.dbo.measurement m\r\n\t\r\n\tWHERE measurement_concept_id =  3019198\r\n\tAND unit_concept_id = 8647\r\n\tAND value_as_number IS NOT NULL\r\n) denominator\r\n;","CHECK_NAME":"plausibleValueHigh","CHECK_LEVEL":"CONCEPT","CHECK_DESCRIPTION":"For the combination of CONCEPT_ID  3019198 (Lymphocytes [#/volume] in Blood) and UNIT_CONCEPT_ID 8647 (per microliter), the number and percent of records that have a value higher than    3000.0.","CDM_TABLE_NAME":"MEASUREMENT","CDM_FIELD_NAME":"MEASUREMENT_CONCEPT_ID","CONCEPT_ID":" 3019198","UNIT_CONCEPT_ID":"8647","SQL_FILE":"concept_plausible_value_high.sql","CATEGORY":"Plausibility","SUBCATEGORY":"Atemporal","CONTEXT":"Verification","checkId":2465,"FAILED":0,"THRESHOLD_VALUE":5,"_row":"19.484"},{"NUM_VIOLATED_ROWS":0,"PCT_VIOLATED_ROWS":0,"NUM_DENOMINATOR_ROWS":0,"EXECUTION_TIME":"0.918978 secs","QUERY_TEXT":"\r\n/*********\r\nCONCEPT LEVEL check:\r\nPLAUSIBLE_VALUE_HIGH - find any MEASUREMENT records that have VALUE_AS_NUMBER with non-null value > plausible high value\r\n\r\nParameters used in this template:\r\ncdmDatabaseSchema = cdm_ibm_mdcd_v993.dbo\r\nconceptId =  3019198\r\nunitConceptId = 8848\r\nplausibleValueHigh =      50.0\r\n\r\n**********/\r\n\r\n\r\nSELECT num_violated_rows, CASE WHEN denominator.num_rows = 0 THEN 0 ELSE 1.0*num_violated_rows/denominator.num_rows END  AS pct_violated_rows,\r\n  denominator.num_rows as num_denominator_rows\r\nFROM\r\n(\r\n\tSELECT COUNT_BIG(*) AS num_violated_rows\r\n\tFROM\r\n\t(\r\n\t\tSELECT m.* \r\n\t\tFROM cdm_ibm_mdcd_v993.dbo.measurement m\r\n\t\t\r\n\t\tWHERE m.measurement_concept_id =  3019198\r\n\t\tAND m.unit_concept_id = 8848\r\n\t\tAND m.value_as_number IS NOT NULL\r\n\t\tAND m.value_as_number >      50.0\r\n\t) violated_rows\r\n) violated_row_count,\r\n( \r\n\tSELECT COUNT_BIG(*) AS num_rows\r\n\tFROM cdm_ibm_mdcd_v993.dbo.measurement m\r\n\t\r\n\tWHERE measurement_concept_id =  3019198\r\n\tAND unit_concept_id = 8848\r\n\tAND value_as_number IS NOT NULL\r\n) denominator\r\n;","CHECK_NAME":"plausibleValueHigh","CHECK_LEVEL":"CONCEPT","CHECK_DESCRIPTION":"For the combination of CONCEPT_ID  3019198 (Lymphocytes [#/volume] in Blood) and UNIT_CONCEPT_ID 8848 (thousand per microliter), the number and percent of records that have a value higher than      50.0.","CDM_TABLE_NAME":"MEASUREMENT","CDM_FIELD_NAME":"MEASUREMENT_CONCEPT_ID","CONCEPT_ID":" 3019198","UNIT_CONCEPT_ID":"8848","SQL_FILE":"concept_plausible_value_high.sql","CATEGORY":"Plausibility","SUBCATEGORY":"Atemporal","CONTEXT":"Verification","checkId":2466,"FAILED":0,"THRESHOLD_VALUE":5,"_row":"19.485"},{"NUM_VIOLATED_ROWS":0,"PCT_VIOLATED_ROWS":0,"NUM_DENOMINATOR_ROWS":0,"EXECUTION_TIME":"1.128962 secs","QUERY_TEXT":"\r\n/*********\r\nCONCEPT LEVEL check:\r\nPLAUSIBLE_VALUE_HIGH - find any MEASUREMENT records that have VALUE_AS_NUMBER with non-null value > plausible high value\r\n\r\nParameters used in this template:\r\ncdmDatabaseSchema = cdm_ibm_mdcd_v993.dbo\r\nconceptId =  3019550\r\nunitConceptId = 8554\r\nplausibleValueHigh =     100.0\r\n\r\n**********/\r\n\r\n\r\nSELECT num_violated_rows, CASE WHEN denominator.num_rows = 0 THEN 0 ELSE 1.0*num_violated_rows/denominator.num_rows END  AS pct_violated_rows,\r\n  denominator.num_rows as num_denominator_rows\r\nFROM\r\n(\r\n\tSELECT COUNT_BIG(*) AS num_violated_rows\r\n\tFROM\r\n\t(\r\n\t\tSELECT m.* \r\n\t\tFROM cdm_ibm_mdcd_v993.dbo.measurement m\r\n\t\t\r\n\t\tWHERE m.measurement_concept_id =  3019550\r\n\t\tAND m.unit_concept_id = 8554\r\n\t\tAND m.value_as_number IS NOT NULL\r\n\t\tAND m.value_as_number >     100.0\r\n\t) violated_rows\r\n) violated_row_count,\r\n( \r\n\tSELECT COUNT_BIG(*) AS num_rows\r\n\tFROM cdm_ibm_mdcd_v993.dbo.measurement m\r\n\t\r\n\tWHERE measurement_concept_id =  3019550\r\n\tAND unit_concept_id = 8554\r\n\tAND value_as_number IS NOT NULL\r\n) denominator\r\n;","CHECK_NAME":"plausibleValueHigh","CHECK_LEVEL":"CONCEPT","CHECK_DESCRIPTION":"For the combination of CONCEPT_ID  3019550 (Sodium [Moles/volume] in Serum or Plasma) and UNIT_CONCEPT_ID 8554 (percent), the number and percent of records that have a value higher than     100.0.","CDM_TABLE_NAME":"MEASUREMENT","CDM_FIELD_NAME":"MEASUREMENT_CONCEPT_ID","CONCEPT_ID":" 3019550","UNIT_CONCEPT_ID":"8554","SQL_FILE":"concept_plausible_value_high.sql","CATEGORY":"Plausibility","SUBCATEGORY":"Atemporal","CONTEXT":"Verification","checkId":2467,"FAILED":0,"THRESHOLD_VALUE":5,"_row":"19.486"},{"NUM_VIOLATED_ROWS":0,"PCT_VIOLATED_ROWS":0,"NUM_DENOMINATOR_ROWS":0,"EXECUTION_TIME":"1.223911 secs","QUERY_TEXT":"\r\n/*********\r\nCONCEPT LEVEL check:\r\nPLAUSIBLE_VALUE_HIGH - find any MEASUREMENT records that have VALUE_AS_NUMBER with non-null value > plausible high value\r\n\r\nParameters used in this template:\r\ncdmDatabaseSchema = cdm_ibm_mdcd_v993.dbo\r\nconceptId =  3019550\r\nunitConceptId = 8753\r\nplausibleValueHigh =     150.0\r\n\r\n**********/\r\n\r\n\r\nSELECT num_violated_rows, CASE WHEN denominator.num_rows = 0 THEN 0 ELSE 1.0*num_violated_rows/denominator.num_rows END  AS pct_violated_rows,\r\n  denominator.num_rows as num_denominator_rows\r\nFROM\r\n(\r\n\tSELECT COUNT_BIG(*) AS num_violated_rows\r\n\tFROM\r\n\t(\r\n\t\tSELECT m.* \r\n\t\tFROM cdm_ibm_mdcd_v993.dbo.measurement m\r\n\t\t\r\n\t\tWHERE m.measurement_concept_id =  3019550\r\n\t\tAND m.unit_concept_id = 8753\r\n\t\tAND m.value_as_number IS NOT NULL\r\n\t\tAND m.value_as_number >     150.0\r\n\t) violated_rows\r\n) violated_row_count,\r\n( \r\n\tSELECT COUNT_BIG(*) AS num_rows\r\n\tFROM cdm_ibm_mdcd_v993.dbo.measurement m\r\n\t\r\n\tWHERE measurement_concept_id =  3019550\r\n\tAND unit_concept_id = 8753\r\n\tAND value_as_number IS NOT NULL\r\n) denominator\r\n;","CHECK_NAME":"plausibleValueHigh","CHECK_LEVEL":"CONCEPT","CHECK_DESCRIPTION":"For the combination of CONCEPT_ID  3019550 (Sodium [Moles/volume] in Serum or Plasma) and UNIT_CONCEPT_ID 8753 (millimole per liter), the number and percent of records that have a value higher than     150.0.","CDM_TABLE_NAME":"MEASUREMENT","CDM_FIELD_NAME":"MEASUREMENT_CONCEPT_ID","CONCEPT_ID":" 3019550","UNIT_CONCEPT_ID":"8753","SQL_FILE":"concept_plausible_value_high.sql","CATEGORY":"Plausibility","SUBCATEGORY":"Atemporal","CONTEXT":"Verification","checkId":2468,"FAILED":0,"THRESHOLD_VALUE":5,"_row":"19.487"},{"NUM_VIOLATED_ROWS":0,"PCT_VIOLATED_ROWS":0,"NUM_DENOMINATOR_ROWS":0,"EXECUTION_TIME":"0.770985 secs","QUERY_TEXT":"\r\n/*********\r\nCONCEPT LEVEL check:\r\nPLAUSIBLE_VALUE_HIGH - find any MEASUREMENT records that have VALUE_AS_NUMBER with non-null value > plausible high value\r\n\r\nParameters used in this template:\r\ncdmDatabaseSchema = cdm_ibm_mdcd_v993.dbo\r\nconceptId =  3019550\r\nunitConceptId = 9557\r\nplausibleValueHigh =     150.0\r\n\r\n**********/\r\n\r\n\r\nSELECT num_violated_rows, CASE WHEN denominator.num_rows = 0 THEN 0 ELSE 1.0*num_violated_rows/denominator.num_rows END  AS pct_violated_rows,\r\n  denominator.num_rows as num_denominator_rows\r\nFROM\r\n(\r\n\tSELECT COUNT_BIG(*) AS num_violated_rows\r\n\tFROM\r\n\t(\r\n\t\tSELECT m.* \r\n\t\tFROM cdm_ibm_mdcd_v993.dbo.measurement m\r\n\t\t\r\n\t\tWHERE m.measurement_concept_id =  3019550\r\n\t\tAND m.unit_concept_id = 9557\r\n\t\tAND m.value_as_number IS NOT NULL\r\n\t\tAND m.value_as_number >     150.0\r\n\t) violated_rows\r\n) violated_row_count,\r\n( \r\n\tSELECT COUNT_BIG(*) AS num_rows\r\n\tFROM cdm_ibm_mdcd_v993.dbo.measurement m\r\n\t\r\n\tWHERE measurement_concept_id =  3019550\r\n\tAND unit_concept_id = 9557\r\n\tAND value_as_number IS NOT NULL\r\n) denominator\r\n;","CHECK_NAME":"plausibleValueHigh","CHECK_LEVEL":"CONCEPT","CHECK_DESCRIPTION":"For the combination of CONCEPT_ID  3019550 (Sodium [Moles/volume] in Serum or Plasma) and UNIT_CONCEPT_ID 9557 (milliequivalent per liter), the number and percent of records that have a value higher than     150.0.","CDM_TABLE_NAME":"MEASUREMENT","CDM_FIELD_NAME":"MEASUREMENT_CONCEPT_ID","CONCEPT_ID":" 3019550","UNIT_CONCEPT_ID":"9557","SQL_FILE":"concept_plausible_value_high.sql","CATEGORY":"Plausibility","SUBCATEGORY":"Atemporal","CONTEXT":"Verification","checkId":2469,"FAILED":0,"THRESHOLD_VALUE":5,"_row":"19.488"},{"NUM_VIOLATED_ROWS":0,"PCT_VIOLATED_ROWS":0,"NUM_DENOMINATOR_ROWS":0,"EXECUTION_TIME":"0.844992 secs","QUERY_TEXT":"\r\n/*********\r\nCONCEPT LEVEL check:\r\nPLAUSIBLE_VALUE_HIGH - find any MEASUREMENT records that have VALUE_AS_NUMBER with non-null value > plausible high value\r\n\r\nParameters used in this template:\r\ncdmDatabaseSchema = cdm_ibm_mdcd_v993.dbo\r\nconceptId =  3019676\r\nunitConceptId = 8840\r\nplausibleValueHigh =     100.0\r\n\r\n**********/\r\n\r\n\r\nSELECT num_violated_rows, CASE WHEN denominator.num_rows = 0 THEN 0 ELSE 1.0*num_violated_rows/denominator.num_rows END  AS pct_violated_rows,\r\n  denominator.num_rows as num_denominator_rows\r\nFROM\r\n(\r\n\tSELECT COUNT_BIG(*) AS num_violated_rows\r\n\tFROM\r\n\t(\r\n\t\tSELECT m.* \r\n\t\tFROM cdm_ibm_mdcd_v993.dbo.measurement m\r\n\t\t\r\n\t\tWHERE m.measurement_concept_id =  3019676\r\n\t\tAND m.unit_concept_id = 8840\r\n\t\tAND m.value_as_number IS NOT NULL\r\n\t\tAND m.value_as_number >     100.0\r\n\t) violated_rows\r\n) violated_row_count,\r\n( \r\n\tSELECT COUNT_BIG(*) AS num_rows\r\n\tFROM cdm_ibm_mdcd_v993.dbo.measurement m\r\n\t\r\n\tWHERE measurement_concept_id =  3019676\r\n\tAND unit_concept_id = 8840\r\n\tAND value_as_number IS NOT NULL\r\n) denominator\r\n;","CHECK_NAME":"plausibleValueHigh","CHECK_LEVEL":"CONCEPT","CHECK_DESCRIPTION":"For the combination of CONCEPT_ID  3019676 (Bilirubin.conjugated [Mass/volume] in Serum or Plasma) and UNIT_CONCEPT_ID 8840 (milligram per deciliter), the number and percent of records that have a value higher than     100.0.","CDM_TABLE_NAME":"MEASUREMENT","CDM_FIELD_NAME":"MEASUREMENT_CONCEPT_ID","CONCEPT_ID":" 3019676","UNIT_CONCEPT_ID":"8840","SQL_FILE":"concept_plausible_value_high.sql","CATEGORY":"Plausibility","SUBCATEGORY":"Atemporal","CONTEXT":"Verification","checkId":2470,"FAILED":0,"THRESHOLD_VALUE":5,"_row":"19.489"},{"NUM_VIOLATED_ROWS":0,"PCT_VIOLATED_ROWS":0,"NUM_DENOMINATOR_ROWS":0,"EXECUTION_TIME":"1.362960 secs","QUERY_TEXT":"\r\n/*********\r\nCONCEPT LEVEL check:\r\nPLAUSIBLE_VALUE_HIGH - find any MEASUREMENT records that have VALUE_AS_NUMBER with non-null value > plausible high value\r\n\r\nParameters used in this template:\r\ncdmDatabaseSchema = cdm_ibm_mdcd_v993.dbo\r\nconceptId =  3019800\r\nunitConceptId = 8748\r\nplausibleValueHigh =      10.0\r\n\r\n**********/\r\n\r\n\r\nSELECT num_violated_rows, CASE WHEN denominator.num_rows = 0 THEN 0 ELSE 1.0*num_violated_rows/denominator.num_rows END  AS pct_violated_rows,\r\n  denominator.num_rows as num_denominator_rows\r\nFROM\r\n(\r\n\tSELECT COUNT_BIG(*) AS num_violated_rows\r\n\tFROM\r\n\t(\r\n\t\tSELECT m.* \r\n\t\tFROM cdm_ibm_mdcd_v993.dbo.measurement m\r\n\t\t\r\n\t\tWHERE m.measurement_concept_id =  3019800\r\n\t\tAND m.unit_concept_id = 8748\r\n\t\tAND m.value_as_number IS NOT NULL\r\n\t\tAND m.value_as_number >      10.0\r\n\t) violated_rows\r\n) violated_row_count,\r\n( \r\n\tSELECT COUNT_BIG(*) AS num_rows\r\n\tFROM cdm_ibm_mdcd_v993.dbo.measurement m\r\n\t\r\n\tWHERE measurement_concept_id =  3019800\r\n\tAND unit_concept_id = 8748\r\n\tAND value_as_number IS NOT NULL\r\n) denominator\r\n;","CHECK_NAME":"plausibleValueHigh","CHECK_LEVEL":"CONCEPT","CHECK_DESCRIPTION":"For the combination of CONCEPT_ID  3019800 (Troponin T.cardiac [Mass/volume] in Serum or Plasma) and UNIT_CONCEPT_ID 8748 (microgram per liter), the number and percent of records that have a value higher than      10.0.","CDM_TABLE_NAME":"MEASUREMENT","CDM_FIELD_NAME":"MEASUREMENT_CONCEPT_ID","CONCEPT_ID":" 3019800","UNIT_CONCEPT_ID":"8748","SQL_FILE":"concept_plausible_value_high.sql","CATEGORY":"Plausibility","SUBCATEGORY":"Atemporal","CONTEXT":"Verification","checkId":2471,"FAILED":0,"THRESHOLD_VALUE":5,"_row":"19.490"},{"NUM_VIOLATED_ROWS":0,"PCT_VIOLATED_ROWS":0,"NUM_DENOMINATOR_ROWS":0,"EXECUTION_TIME":"0.705995 secs","QUERY_TEXT":"\r\n/*********\r\nCONCEPT LEVEL check:\r\nPLAUSIBLE_VALUE_HIGH - find any MEASUREMENT records that have VALUE_AS_NUMBER with non-null value > plausible high value\r\n\r\nParameters used in this template:\r\ncdmDatabaseSchema = cdm_ibm_mdcd_v993.dbo\r\nconceptId =  3019800\r\nunitConceptId = 8842\r\nplausibleValueHigh =      40.0\r\n\r\n**********/\r\n\r\n\r\nSELECT num_violated_rows, CASE WHEN denominator.num_rows = 0 THEN 0 ELSE 1.0*num_violated_rows/denominator.num_rows END  AS pct_violated_rows,\r\n  denominator.num_rows as num_denominator_rows\r\nFROM\r\n(\r\n\tSELECT COUNT_BIG(*) AS num_violated_rows\r\n\tFROM\r\n\t(\r\n\t\tSELECT m.* \r\n\t\tFROM cdm_ibm_mdcd_v993.dbo.measurement m\r\n\t\t\r\n\t\tWHERE m.measurement_concept_id =  3019800\r\n\t\tAND m.unit_concept_id = 8842\r\n\t\tAND m.value_as_number IS NOT NULL\r\n\t\tAND m.value_as_number >      40.0\r\n\t) violated_rows\r\n) violated_row_count,\r\n( \r\n\tSELECT COUNT_BIG(*) AS num_rows\r\n\tFROM cdm_ibm_mdcd_v993.dbo.measurement m\r\n\t\r\n\tWHERE measurement_concept_id =  3019800\r\n\tAND unit_concept_id = 8842\r\n\tAND value_as_number IS NOT NULL\r\n) denominator\r\n;","CHECK_NAME":"plausibleValueHigh","CHECK_LEVEL":"CONCEPT","CHECK_DESCRIPTION":"For the combination of CONCEPT_ID  3019800 (Troponin T.cardiac [Mass/volume] in Serum or Plasma) and UNIT_CONCEPT_ID 8842 (nanogram per milliliter), the number and percent of records that have a value higher than      40.0.","CDM_TABLE_NAME":"MEASUREMENT","CDM_FIELD_NAME":"MEASUREMENT_CONCEPT_ID","CONCEPT_ID":" 3019800","UNIT_CONCEPT_ID":"8842","SQL_FILE":"concept_plausible_value_high.sql","CATEGORY":"Plausibility","SUBCATEGORY":"Atemporal","CONTEXT":"Verification","checkId":2472,"FAILED":0,"THRESHOLD_VALUE":5,"_row":"19.491"},{"NUM_VIOLATED_ROWS":0,"PCT_VIOLATED_ROWS":0,"NUM_DENOMINATOR_ROWS":0,"EXECUTION_TIME":"1.277953 secs","QUERY_TEXT":"\r\n/*********\r\nCONCEPT LEVEL check:\r\nPLAUSIBLE_VALUE_HIGH - find any MEASUREMENT records that have VALUE_AS_NUMBER with non-null value > plausible high value\r\n\r\nParameters used in this template:\r\ncdmDatabaseSchema = cdm_ibm_mdcd_v993.dbo\r\nconceptId =  3019812\r\nunitConceptId = 8751\r\nplausibleValueHigh =     150.0\r\n\r\n**********/\r\n\r\n\r\nSELECT num_violated_rows, CASE WHEN denominator.num_rows = 0 THEN 0 ELSE 1.0*num_violated_rows/denominator.num_rows END  AS pct_violated_rows,\r\n  denominator.num_rows as num_denominator_rows\r\nFROM\r\n(\r\n\tSELECT COUNT_BIG(*) AS num_violated_rows\r\n\tFROM\r\n\t(\r\n\t\tSELECT m.* \r\n\t\tFROM cdm_ibm_mdcd_v993.dbo.measurement m\r\n\t\t\r\n\t\tWHERE m.measurement_concept_id =  3019812\r\n\t\tAND m.unit_concept_id = 8751\r\n\t\tAND m.value_as_number IS NOT NULL\r\n\t\tAND m.value_as_number >     150.0\r\n\t) violated_rows\r\n) violated_row_count,\r\n( \r\n\tSELECT COUNT_BIG(*) AS num_rows\r\n\tFROM cdm_ibm_mdcd_v993.dbo.measurement m\r\n\t\r\n\tWHERE measurement_concept_id =  3019812\r\n\tAND unit_concept_id = 8751\r\n\tAND value_as_number IS NOT NULL\r\n) denominator\r\n;","CHECK_NAME":"plausibleValueHigh","CHECK_LEVEL":"CONCEPT","CHECK_DESCRIPTION":"For the combination of CONCEPT_ID  3019812 (Kappa light chains [Mass/volume] in Serum or Plasma) and UNIT_CONCEPT_ID 8751 (milligram per liter), the number and percent of records that have a value higher than     150.0.","CDM_TABLE_NAME":"MEASUREMENT","CDM_FIELD_NAME":"MEASUREMENT_CONCEPT_ID","CONCEPT_ID":" 3019812","UNIT_CONCEPT_ID":"8751","SQL_FILE":"concept_plausible_value_high.sql","CATEGORY":"Plausibility","SUBCATEGORY":"Atemporal","CONTEXT":"Verification","checkId":2473,"FAILED":0,"THRESHOLD_VALUE":5,"_row":"19.492"},{"NUM_VIOLATED_ROWS":0,"PCT_VIOLATED_ROWS":0,"NUM_DENOMINATOR_ROWS":0,"EXECUTION_TIME":"0.956973 secs","QUERY_TEXT":"\r\n/*********\r\nCONCEPT LEVEL check:\r\nPLAUSIBLE_VALUE_HIGH - find any MEASUREMENT records that have VALUE_AS_NUMBER with non-null value > plausible high value\r\n\r\nParameters used in this template:\r\ncdmDatabaseSchema = cdm_ibm_mdcd_v993.dbo\r\nconceptId =  3019812\r\nunitConceptId = 8840\r\nplausibleValueHigh =     500.0\r\n\r\n**********/\r\n\r\n\r\nSELECT num_violated_rows, CASE WHEN denominator.num_rows = 0 THEN 0 ELSE 1.0*num_violated_rows/denominator.num_rows END  AS pct_violated_rows,\r\n  denominator.num_rows as num_denominator_rows\r\nFROM\r\n(\r\n\tSELECT COUNT_BIG(*) AS num_violated_rows\r\n\tFROM\r\n\t(\r\n\t\tSELECT m.* \r\n\t\tFROM cdm_ibm_mdcd_v993.dbo.measurement m\r\n\t\t\r\n\t\tWHERE m.measurement_concept_id =  3019812\r\n\t\tAND m.unit_concept_id = 8840\r\n\t\tAND m.value_as_number IS NOT NULL\r\n\t\tAND m.value_as_number >     500.0\r\n\t) violated_rows\r\n) violated_row_count,\r\n( \r\n\tSELECT COUNT_BIG(*) AS num_rows\r\n\tFROM cdm_ibm_mdcd_v993.dbo.measurement m\r\n\t\r\n\tWHERE measurement_concept_id =  3019812\r\n\tAND unit_concept_id = 8840\r\n\tAND value_as_number IS NOT NULL\r\n) denominator\r\n;","CHECK_NAME":"plausibleValueHigh","CHECK_LEVEL":"CONCEPT","CHECK_DESCRIPTION":"For the combination of CONCEPT_ID  3019812 (Kappa light chains [Mass/volume] in Serum or Plasma) and UNIT_CONCEPT_ID 8840 (milligram per deciliter), the number and percent of records that have a value higher than     500.0.","CDM_TABLE_NAME":"MEASUREMENT","CDM_FIELD_NAME":"MEASUREMENT_CONCEPT_ID","CONCEPT_ID":" 3019812","UNIT_CONCEPT_ID":"8840","SQL_FILE":"concept_plausible_value_high.sql","CATEGORY":"Plausibility","SUBCATEGORY":"Atemporal","CONTEXT":"Verification","checkId":2474,"FAILED":0,"THRESHOLD_VALUE":5,"_row":"19.493"},{"NUM_VIOLATED_ROWS":0,"PCT_VIOLATED_ROWS":0,"NUM_DENOMINATOR_ROWS":0,"EXECUTION_TIME":"0.724987 secs","QUERY_TEXT":"\r\n/*********\r\nCONCEPT LEVEL check:\r\nPLAUSIBLE_VALUE_HIGH - find any MEASUREMENT records that have VALUE_AS_NUMBER with non-null value > plausible high value\r\n\r\nParameters used in this template:\r\ncdmDatabaseSchema = cdm_ibm_mdcd_v993.dbo\r\nconceptId =  3019897\r\nunitConceptId = 8554\r\nplausibleValueHigh =     100.0\r\n\r\n**********/\r\n\r\n\r\nSELECT num_violated_rows, CASE WHEN denominator.num_rows = 0 THEN 0 ELSE 1.0*num_violated_rows/denominator.num_rows END  AS pct_violated_rows,\r\n  denominator.num_rows as num_denominator_rows\r\nFROM\r\n(\r\n\tSELECT COUNT_BIG(*) AS num_violated_rows\r\n\tFROM\r\n\t(\r\n\t\tSELECT m.* \r\n\t\tFROM cdm_ibm_mdcd_v993.dbo.measurement m\r\n\t\t\r\n\t\tWHERE m.measurement_concept_id =  3019897\r\n\t\tAND m.unit_concept_id = 8554\r\n\t\tAND m.value_as_number IS NOT NULL\r\n\t\tAND m.value_as_number >     100.0\r\n\t) violated_rows\r\n) violated_row_count,\r\n( \r\n\tSELECT COUNT_BIG(*) AS num_rows\r\n\tFROM cdm_ibm_mdcd_v993.dbo.measurement m\r\n\t\r\n\tWHERE measurement_concept_id =  3019897\r\n\tAND unit_concept_id = 8554\r\n\tAND value_as_number IS NOT NULL\r\n) denominator\r\n;","CHECK_NAME":"plausibleValueHigh","CHECK_LEVEL":"CONCEPT","CHECK_DESCRIPTION":"For the combination of CONCEPT_ID  3019897 (Erythrocyte distribution width [Ratio] by Automated count) and UNIT_CONCEPT_ID 8554 (percent), the number and percent of records that have a value higher than     100.0.","CDM_TABLE_NAME":"MEASUREMENT","CDM_FIELD_NAME":"MEASUREMENT_CONCEPT_ID","CONCEPT_ID":" 3019897","UNIT_CONCEPT_ID":"8554","SQL_FILE":"concept_plausible_value_high.sql","CATEGORY":"Plausibility","SUBCATEGORY":"Atemporal","CONTEXT":"Verification","checkId":2475,"FAILED":0,"THRESHOLD_VALUE":5,"_row":"19.494"},{"NUM_VIOLATED_ROWS":0,"PCT_VIOLATED_ROWS":0,"NUM_DENOMINATOR_ROWS":0,"EXECUTION_TIME":"0.721976 secs","QUERY_TEXT":"\r\n/*********\r\nCONCEPT LEVEL check:\r\nPLAUSIBLE_VALUE_HIGH - find any MEASUREMENT records that have VALUE_AS_NUMBER with non-null value > plausible high value\r\n\r\nParameters used in this template:\r\ncdmDatabaseSchema = cdm_ibm_mdcd_v993.dbo\r\nconceptId =  3019897\r\nunitConceptId = 8583\r\nplausibleValueHigh =      54.0\r\n\r\n**********/\r\n\r\n\r\nSELECT num_violated_rows, CASE WHEN denominator.num_rows = 0 THEN 0 ELSE 1.0*num_violated_rows/denominator.num_rows END  AS pct_violated_rows,\r\n  denominator.num_rows as num_denominator_rows\r\nFROM\r\n(\r\n\tSELECT COUNT_BIG(*) AS num_violated_rows\r\n\tFROM\r\n\t(\r\n\t\tSELECT m.* \r\n\t\tFROM cdm_ibm_mdcd_v993.dbo.measurement m\r\n\t\t\r\n\t\tWHERE m.measurement_concept_id =  3019897\r\n\t\tAND m.unit_concept_id = 8583\r\n\t\tAND m.value_as_number IS NOT NULL\r\n\t\tAND m.value_as_number >      54.0\r\n\t) violated_rows\r\n) violated_row_count,\r\n( \r\n\tSELECT COUNT_BIG(*) AS num_rows\r\n\tFROM cdm_ibm_mdcd_v993.dbo.measurement m\r\n\t\r\n\tWHERE measurement_concept_id =  3019897\r\n\tAND unit_concept_id = 8583\r\n\tAND value_as_number IS NOT NULL\r\n) denominator\r\n;","CHECK_NAME":"plausibleValueHigh","CHECK_LEVEL":"CONCEPT","CHECK_DESCRIPTION":"For the combination of CONCEPT_ID  3019897 (Erythrocyte distribution width [Ratio] by Automated count) and UNIT_CONCEPT_ID 8583 (femtoliter), the number and percent of records that have a value higher than      54.0.","CDM_TABLE_NAME":"MEASUREMENT","CDM_FIELD_NAME":"MEASUREMENT_CONCEPT_ID","CONCEPT_ID":" 3019897","UNIT_CONCEPT_ID":"8583","SQL_FILE":"concept_plausible_value_high.sql","CATEGORY":"Plausibility","SUBCATEGORY":"Atemporal","CONTEXT":"Verification","checkId":2476,"FAILED":0,"THRESHOLD_VALUE":5,"_row":"19.495"},{"NUM_VIOLATED_ROWS":0,"PCT_VIOLATED_ROWS":0,"NUM_DENOMINATOR_ROWS":0,"EXECUTION_TIME":"7.424794 secs","QUERY_TEXT":"\r\n/*********\r\nCONCEPT LEVEL check:\r\nPLAUSIBLE_VALUE_HIGH - find any MEASUREMENT records that have VALUE_AS_NUMBER with non-null value > plausible high value\r\n\r\nParameters used in this template:\r\ncdmDatabaseSchema = cdm_ibm_mdcd_v993.dbo\r\nconceptId =  3019900\r\nunitConceptId = 8753\r\nplausibleValueHigh =     272.0\r\n\r\n**********/\r\n\r\n\r\nSELECT num_violated_rows, CASE WHEN denominator.num_rows = 0 THEN 0 ELSE 1.0*num_violated_rows/denominator.num_rows END  AS pct_violated_rows,\r\n  denominator.num_rows as num_denominator_rows\r\nFROM\r\n(\r\n\tSELECT COUNT_BIG(*) AS num_violated_rows\r\n\tFROM\r\n\t(\r\n\t\tSELECT m.* \r\n\t\tFROM cdm_ibm_mdcd_v993.dbo.measurement m\r\n\t\t\r\n\t\tWHERE m.measurement_concept_id =  3019900\r\n\t\tAND m.unit_concept_id = 8753\r\n\t\tAND m.value_as_number IS NOT NULL\r\n\t\tAND m.value_as_number >     272.0\r\n\t) violated_rows\r\n) violated_row_count,\r\n( \r\n\tSELECT COUNT_BIG(*) AS num_rows\r\n\tFROM cdm_ibm_mdcd_v993.dbo.measurement m\r\n\t\r\n\tWHERE measurement_concept_id =  3019900\r\n\tAND unit_concept_id = 8753\r\n\tAND value_as_number IS NOT NULL\r\n) denominator\r\n;","CHECK_NAME":"plausibleValueHigh","CHECK_LEVEL":"CONCEPT","CHECK_DESCRIPTION":"For the combination of CONCEPT_ID  3019900 (Cholesterol [Moles/volume] in Serum or Plasma) and UNIT_CONCEPT_ID 8753 (millimole per liter), the number and percent of records that have a value higher than     272.0.","CDM_TABLE_NAME":"MEASUREMENT","CDM_FIELD_NAME":"MEASUREMENT_CONCEPT_ID","CONCEPT_ID":" 3019900","UNIT_CONCEPT_ID":"8753","SQL_FILE":"concept_plausible_value_high.sql","CATEGORY":"Plausibility","SUBCATEGORY":"Atemporal","CONTEXT":"Verification","checkId":2477,"FAILED":0,"THRESHOLD_VALUE":5,"_row":"19.496"},{"NUM_VIOLATED_ROWS":0,"PCT_VIOLATED_ROWS":0,"NUM_DENOMINATOR_ROWS":0,"EXECUTION_TIME":"6.041835 secs","QUERY_TEXT":"\r\n/*********\r\nCONCEPT LEVEL check:\r\nPLAUSIBLE_VALUE_HIGH - find any MEASUREMENT records that have VALUE_AS_NUMBER with non-null value > plausible high value\r\n\r\nParameters used in this template:\r\ncdmDatabaseSchema = cdm_ibm_mdcd_v993.dbo\r\nconceptId =  3019900\r\nunitConceptId = 8840\r\nplausibleValueHigh =     463.0\r\n\r\n**********/\r\n\r\n\r\nSELECT num_violated_rows, CASE WHEN denominator.num_rows = 0 THEN 0 ELSE 1.0*num_violated_rows/denominator.num_rows END  AS pct_violated_rows,\r\n  denominator.num_rows as num_denominator_rows\r\nFROM\r\n(\r\n\tSELECT COUNT_BIG(*) AS num_violated_rows\r\n\tFROM\r\n\t(\r\n\t\tSELECT m.* \r\n\t\tFROM cdm_ibm_mdcd_v993.dbo.measurement m\r\n\t\t\r\n\t\tWHERE m.measurement_concept_id =  3019900\r\n\t\tAND m.unit_concept_id = 8840\r\n\t\tAND m.value_as_number IS NOT NULL\r\n\t\tAND m.value_as_number >     463.0\r\n\t) violated_rows\r\n) violated_row_count,\r\n( \r\n\tSELECT COUNT_BIG(*) AS num_rows\r\n\tFROM cdm_ibm_mdcd_v993.dbo.measurement m\r\n\t\r\n\tWHERE measurement_concept_id =  3019900\r\n\tAND unit_concept_id = 8840\r\n\tAND value_as_number IS NOT NULL\r\n) denominator\r\n;","CHECK_NAME":"plausibleValueHigh","CHECK_LEVEL":"CONCEPT","CHECK_DESCRIPTION":"For the combination of CONCEPT_ID  3019900 (Cholesterol [Moles/volume] in Serum or Plasma) and UNIT_CONCEPT_ID 8840 (milligram per deciliter), the number and percent of records that have a value higher than     463.0.","CDM_TABLE_NAME":"MEASUREMENT","CDM_FIELD_NAME":"MEASUREMENT_CONCEPT_ID","CONCEPT_ID":" 3019900","UNIT_CONCEPT_ID":"8840","SQL_FILE":"concept_plausible_value_high.sql","CATEGORY":"Plausibility","SUBCATEGORY":"Atemporal","CONTEXT":"Verification","checkId":2478,"FAILED":0,"THRESHOLD_VALUE":5,"_row":"19.497"},{"NUM_VIOLATED_ROWS":0,"PCT_VIOLATED_ROWS":0,"NUM_DENOMINATOR_ROWS":0,"EXECUTION_TIME":"1.776986 secs","QUERY_TEXT":"\r\n/*********\r\nCONCEPT LEVEL check:\r\nPLAUSIBLE_VALUE_HIGH - find any MEASUREMENT records that have VALUE_AS_NUMBER with non-null value > plausible high value\r\n\r\nParameters used in this template:\r\ncdmDatabaseSchema = cdm_ibm_mdcd_v993.dbo\r\nconceptId =  3020138\r\nunitConceptId = 8753\r\nplausibleValueHigh =     100.0\r\n\r\n**********/\r\n\r\n\r\nSELECT num_violated_rows, CASE WHEN denominator.num_rows = 0 THEN 0 ELSE 1.0*num_violated_rows/denominator.num_rows END  AS pct_violated_rows,\r\n  denominator.num_rows as num_denominator_rows\r\nFROM\r\n(\r\n\tSELECT COUNT_BIG(*) AS num_violated_rows\r\n\tFROM\r\n\t(\r\n\t\tSELECT m.* \r\n\t\tFROM cdm_ibm_mdcd_v993.dbo.measurement m\r\n\t\t\r\n\t\tWHERE m.measurement_concept_id =  3020138\r\n\t\tAND m.unit_concept_id = 8753\r\n\t\tAND m.value_as_number IS NOT NULL\r\n\t\tAND m.value_as_number >     100.0\r\n\t) violated_rows\r\n) violated_row_count,\r\n( \r\n\tSELECT COUNT_BIG(*) AS num_rows\r\n\tFROM cdm_ibm_mdcd_v993.dbo.measurement m\r\n\t\r\n\tWHERE measurement_concept_id =  3020138\r\n\tAND unit_concept_id = 8753\r\n\tAND value_as_number IS NOT NULL\r\n) denominator\r\n;","CHECK_NAME":"plausibleValueHigh","CHECK_LEVEL":"CONCEPT","CHECK_DESCRIPTION":"For the combination of CONCEPT_ID  3020138 (Lactate [Mass/volume] in Serum or Plasma) and UNIT_CONCEPT_ID 8753 (millimole per liter), the number and percent of records that have a value higher than     100.0.","CDM_TABLE_NAME":"MEASUREMENT","CDM_FIELD_NAME":"MEASUREMENT_CONCEPT_ID","CONCEPT_ID":" 3020138","UNIT_CONCEPT_ID":"8753","SQL_FILE":"concept_plausible_value_high.sql","CATEGORY":"Plausibility","SUBCATEGORY":"Atemporal","CONTEXT":"Verification","checkId":2479,"FAILED":0,"THRESHOLD_VALUE":5,"_row":"19.498"},{"NUM_VIOLATED_ROWS":0,"PCT_VIOLATED_ROWS":0,"NUM_DENOMINATOR_ROWS":0,"EXECUTION_TIME":"4.103890 secs","QUERY_TEXT":"\r\n/*********\r\nCONCEPT LEVEL check:\r\nPLAUSIBLE_VALUE_HIGH - find any MEASUREMENT records that have VALUE_AS_NUMBER with non-null value > plausible high value\r\n\r\nParameters used in this template:\r\ncdmDatabaseSchema = cdm_ibm_mdcd_v993.dbo\r\nconceptId =  3020138\r\nunitConceptId = 8840\r\nplausibleValueHigh =     170.0\r\n\r\n**********/\r\n\r\n\r\nSELECT num_violated_rows, CASE WHEN denominator.num_rows = 0 THEN 0 ELSE 1.0*num_violated_rows/denominator.num_rows END  AS pct_violated_rows,\r\n  denominator.num_rows as num_denominator_rows\r\nFROM\r\n(\r\n\tSELECT COUNT_BIG(*) AS num_violated_rows\r\n\tFROM\r\n\t(\r\n\t\tSELECT m.* \r\n\t\tFROM cdm_ibm_mdcd_v993.dbo.measurement m\r\n\t\t\r\n\t\tWHERE m.measurement_concept_id =  3020138\r\n\t\tAND m.unit_concept_id = 8840\r\n\t\tAND m.value_as_number IS NOT NULL\r\n\t\tAND m.value_as_number >     170.0\r\n\t) violated_rows\r\n) violated_row_count,\r\n( \r\n\tSELECT COUNT_BIG(*) AS num_rows\r\n\tFROM cdm_ibm_mdcd_v993.dbo.measurement m\r\n\t\r\n\tWHERE measurement_concept_id =  3020138\r\n\tAND unit_concept_id = 8840\r\n\tAND value_as_number IS NOT NULL\r\n) denominator\r\n;","CHECK_NAME":"plausibleValueHigh","CHECK_LEVEL":"CONCEPT","CHECK_DESCRIPTION":"For the combination of CONCEPT_ID  3020138 (Lactate [Mass/volume] in Serum or Plasma) and UNIT_CONCEPT_ID 8840 (milligram per deciliter), the number and percent of records that have a value higher than     170.0.","CDM_TABLE_NAME":"MEASUREMENT","CDM_FIELD_NAME":"MEASUREMENT_CONCEPT_ID","CONCEPT_ID":" 3020138","UNIT_CONCEPT_ID":"8840","SQL_FILE":"concept_plausible_value_high.sql","CATEGORY":"Plausibility","SUBCATEGORY":"Atemporal","CONTEXT":"Verification","checkId":2480,"FAILED":0,"THRESHOLD_VALUE":5,"_row":"19.499"},{"NUM_VIOLATED_ROWS":0,"PCT_VIOLATED_ROWS":0,"NUM_DENOMINATOR_ROWS":0,"EXECUTION_TIME":"1.044971 secs","QUERY_TEXT":"\r\n/*********\r\nCONCEPT LEVEL check:\r\nPLAUSIBLE_VALUE_HIGH - find any MEASUREMENT records that have VALUE_AS_NUMBER with non-null value > plausible high value\r\n\r\nParameters used in this template:\r\ncdmDatabaseSchema = cdm_ibm_mdcd_v993.dbo\r\nconceptId =  3020149\r\nunitConceptId = 8736\r\nplausibleValueHigh =     716.0\r\n\r\n**********/\r\n\r\n\r\nSELECT num_violated_rows, CASE WHEN denominator.num_rows = 0 THEN 0 ELSE 1.0*num_violated_rows/denominator.num_rows END  AS pct_violated_rows,\r\n  denominator.num_rows as num_denominator_rows\r\nFROM\r\n(\r\n\tSELECT COUNT_BIG(*) AS num_violated_rows\r\n\tFROM\r\n\t(\r\n\t\tSELECT m.* \r\n\t\tFROM cdm_ibm_mdcd_v993.dbo.measurement m\r\n\t\t\r\n\t\tWHERE m.measurement_concept_id =  3020149\r\n\t\tAND m.unit_concept_id = 8736\r\n\t\tAND m.value_as_number IS NOT NULL\r\n\t\tAND m.value_as_number >     716.0\r\n\t) violated_rows\r\n) violated_row_count,\r\n( \r\n\tSELECT COUNT_BIG(*) AS num_rows\r\n\tFROM cdm_ibm_mdcd_v993.dbo.measurement m\r\n\t\r\n\tWHERE measurement_concept_id =  3020149\r\n\tAND unit_concept_id = 8736\r\n\tAND value_as_number IS NOT NULL\r\n) denominator\r\n;","CHECK_NAME":"plausibleValueHigh","CHECK_LEVEL":"CONCEPT","CHECK_DESCRIPTION":"For the combination of CONCEPT_ID  3020149 (Calcidiol [Mass/volume] in Serum or Plasma) and UNIT_CONCEPT_ID 8736 (nanomole per liter), the number and percent of records that have a value higher than     716.0.","CDM_TABLE_NAME":"MEASUREMENT","CDM_FIELD_NAME":"MEASUREMENT_CONCEPT_ID","CONCEPT_ID":" 3020149","UNIT_CONCEPT_ID":"8736","SQL_FILE":"concept_plausible_value_high.sql","CATEGORY":"Plausibility","SUBCATEGORY":"Atemporal","CONTEXT":"Verification","checkId":2481,"FAILED":0,"THRESHOLD_VALUE":5,"_row":"19.500"},{"NUM_VIOLATED_ROWS":0,"PCT_VIOLATED_ROWS":0,"NUM_DENOMINATOR_ROWS":0,"EXECUTION_TIME":"0.630991 secs","QUERY_TEXT":"\r\n/*********\r\nCONCEPT LEVEL check:\r\nPLAUSIBLE_VALUE_HIGH - find any MEASUREMENT records that have VALUE_AS_NUMBER with non-null value > plausible high value\r\n\r\nParameters used in this template:\r\ncdmDatabaseSchema = cdm_ibm_mdcd_v993.dbo\r\nconceptId =  3020149\r\nunitConceptId = 8842\r\nplausibleValueHigh =      50.0\r\n\r\n**********/\r\n\r\n\r\nSELECT num_violated_rows, CASE WHEN denominator.num_rows = 0 THEN 0 ELSE 1.0*num_violated_rows/denominator.num_rows END  AS pct_violated_rows,\r\n  denominator.num_rows as num_denominator_rows\r\nFROM\r\n(\r\n\tSELECT COUNT_BIG(*) AS num_violated_rows\r\n\tFROM\r\n\t(\r\n\t\tSELECT m.* \r\n\t\tFROM cdm_ibm_mdcd_v993.dbo.measurement m\r\n\t\t\r\n\t\tWHERE m.measurement_concept_id =  3020149\r\n\t\tAND m.unit_concept_id = 8842\r\n\t\tAND m.value_as_number IS NOT NULL\r\n\t\tAND m.value_as_number >      50.0\r\n\t) violated_rows\r\n) violated_row_count,\r\n( \r\n\tSELECT COUNT_BIG(*) AS num_rows\r\n\tFROM cdm_ibm_mdcd_v993.dbo.measurement m\r\n\t\r\n\tWHERE measurement_concept_id =  3020149\r\n\tAND unit_concept_id = 8842\r\n\tAND value_as_number IS NOT NULL\r\n) denominator\r\n;","CHECK_NAME":"plausibleValueHigh","CHECK_LEVEL":"CONCEPT","CHECK_DESCRIPTION":"For the combination of CONCEPT_ID  3020149 (Calcidiol [Mass/volume] in Serum or Plasma) and UNIT_CONCEPT_ID 8842 (nanogram per milliliter), the number and percent of records that have a value higher than      50.0.","CDM_TABLE_NAME":"MEASUREMENT","CDM_FIELD_NAME":"MEASUREMENT_CONCEPT_ID","CONCEPT_ID":" 3020149","UNIT_CONCEPT_ID":"8842","SQL_FILE":"concept_plausible_value_high.sql","CATEGORY":"Plausibility","SUBCATEGORY":"Atemporal","CONTEXT":"Verification","checkId":2482,"FAILED":0,"THRESHOLD_VALUE":5,"_row":"19.501"},{"NUM_VIOLATED_ROWS":0,"PCT_VIOLATED_ROWS":0,"NUM_DENOMINATOR_ROWS":0,"EXECUTION_TIME":"0.995971 secs","QUERY_TEXT":"\r\n/*********\r\nCONCEPT LEVEL check:\r\nPLAUSIBLE_VALUE_HIGH - find any MEASUREMENT records that have VALUE_AS_NUMBER with non-null value > plausible high value\r\n\r\nParameters used in this template:\r\ncdmDatabaseSchema = cdm_ibm_mdcd_v993.dbo\r\nconceptId =  3020149\r\nunitConceptId = 8845\r\nplausibleValueHigh =     103.0\r\n\r\n**********/\r\n\r\n\r\nSELECT num_violated_rows, CASE WHEN denominator.num_rows = 0 THEN 0 ELSE 1.0*num_violated_rows/denominator.num_rows END  AS pct_violated_rows,\r\n  denominator.num_rows as num_denominator_rows\r\nFROM\r\n(\r\n\tSELECT COUNT_BIG(*) AS num_violated_rows\r\n\tFROM\r\n\t(\r\n\t\tSELECT m.* \r\n\t\tFROM cdm_ibm_mdcd_v993.dbo.measurement m\r\n\t\t\r\n\t\tWHERE m.measurement_concept_id =  3020149\r\n\t\tAND m.unit_concept_id = 8845\r\n\t\tAND m.value_as_number IS NOT NULL\r\n\t\tAND m.value_as_number >     103.0\r\n\t) violated_rows\r\n) violated_row_count,\r\n( \r\n\tSELECT COUNT_BIG(*) AS num_rows\r\n\tFROM cdm_ibm_mdcd_v993.dbo.measurement m\r\n\t\r\n\tWHERE measurement_concept_id =  3020149\r\n\tAND unit_concept_id = 8845\r\n\tAND value_as_number IS NOT NULL\r\n) denominator\r\n;","CHECK_NAME":"plausibleValueHigh","CHECK_LEVEL":"CONCEPT","CHECK_DESCRIPTION":"For the combination of CONCEPT_ID  3020149 (Calcidiol [Mass/volume] in Serum or Plasma) and UNIT_CONCEPT_ID 8845 (picogram per milliliter), the number and percent of records that have a value higher than     103.0.","CDM_TABLE_NAME":"MEASUREMENT","CDM_FIELD_NAME":"MEASUREMENT_CONCEPT_ID","CONCEPT_ID":" 3020149","UNIT_CONCEPT_ID":"8845","SQL_FILE":"concept_plausible_value_high.sql","CATEGORY":"Plausibility","SUBCATEGORY":"Atemporal","CONTEXT":"Verification","checkId":2483,"FAILED":0,"THRESHOLD_VALUE":5,"_row":"19.502"},{"NUM_VIOLATED_ROWS":0,"PCT_VIOLATED_ROWS":0,"NUM_DENOMINATOR_ROWS":0,"EXECUTION_TIME":"1.091969 secs","QUERY_TEXT":"\r\n/*********\r\nCONCEPT LEVEL check:\r\nPLAUSIBLE_VALUE_HIGH - find any MEASUREMENT records that have VALUE_AS_NUMBER with non-null value > plausible high value\r\n\r\nParameters used in this template:\r\ncdmDatabaseSchema = cdm_ibm_mdcd_v993.dbo\r\nconceptId =  3020399\r\nunitConceptId = 8840\r\nplausibleValueHigh =     500.0\r\n\r\n**********/\r\n\r\n\r\nSELECT num_violated_rows, CASE WHEN denominator.num_rows = 0 THEN 0 ELSE 1.0*num_violated_rows/denominator.num_rows END  AS pct_violated_rows,\r\n  denominator.num_rows as num_denominator_rows\r\nFROM\r\n(\r\n\tSELECT COUNT_BIG(*) AS num_violated_rows\r\n\tFROM\r\n\t(\r\n\t\tSELECT m.* \r\n\t\tFROM cdm_ibm_mdcd_v993.dbo.measurement m\r\n\t\t\r\n\t\tWHERE m.measurement_concept_id =  3020399\r\n\t\tAND m.unit_concept_id = 8840\r\n\t\tAND m.value_as_number IS NOT NULL\r\n\t\tAND m.value_as_number >     500.0\r\n\t) violated_rows\r\n) violated_row_count,\r\n( \r\n\tSELECT COUNT_BIG(*) AS num_rows\r\n\tFROM cdm_ibm_mdcd_v993.dbo.measurement m\r\n\t\r\n\tWHERE measurement_concept_id =  3020399\r\n\tAND unit_concept_id = 8840\r\n\tAND value_as_number IS NOT NULL\r\n) denominator\r\n;","CHECK_NAME":"plausibleValueHigh","CHECK_LEVEL":"CONCEPT","CHECK_DESCRIPTION":"For the combination of CONCEPT_ID  3020399 (Glucose [Mass/volume] in Urine) and UNIT_CONCEPT_ID 8840 (milligram per deciliter), the number and percent of records that have a value higher than     500.0.","CDM_TABLE_NAME":"MEASUREMENT","CDM_FIELD_NAME":"MEASUREMENT_CONCEPT_ID","CONCEPT_ID":" 3020399","UNIT_CONCEPT_ID":"8840","SQL_FILE":"concept_plausible_value_high.sql","CATEGORY":"Plausibility","SUBCATEGORY":"Atemporal","CONTEXT":"Verification","checkId":2484,"FAILED":0,"THRESHOLD_VALUE":5,"_row":"19.503"},{"NUM_VIOLATED_ROWS":0,"PCT_VIOLATED_ROWS":0,"NUM_DENOMINATOR_ROWS":0,"EXECUTION_TIME":"1.125964 secs","QUERY_TEXT":"\r\n/*********\r\nCONCEPT LEVEL check:\r\nPLAUSIBLE_VALUE_HIGH - find any MEASUREMENT records that have VALUE_AS_NUMBER with non-null value > plausible high value\r\n\r\nParameters used in this template:\r\ncdmDatabaseSchema = cdm_ibm_mdcd_v993.dbo\r\nconceptId =  3020399\r\nunitConceptId = 8862\r\nplausibleValueHigh =     800.0\r\n\r\n**********/\r\n\r\n\r\nSELECT num_violated_rows, CASE WHEN denominator.num_rows = 0 THEN 0 ELSE 1.0*num_violated_rows/denominator.num_rows END  AS pct_violated_rows,\r\n  denominator.num_rows as num_denominator_rows\r\nFROM\r\n(\r\n\tSELECT COUNT_BIG(*) AS num_violated_rows\r\n\tFROM\r\n\t(\r\n\t\tSELECT m.* \r\n\t\tFROM cdm_ibm_mdcd_v993.dbo.measurement m\r\n\t\t\r\n\t\tWHERE m.measurement_concept_id =  3020399\r\n\t\tAND m.unit_concept_id = 8862\r\n\t\tAND m.value_as_number IS NOT NULL\r\n\t\tAND m.value_as_number >     800.0\r\n\t) violated_rows\r\n) violated_row_count,\r\n( \r\n\tSELECT COUNT_BIG(*) AS num_rows\r\n\tFROM cdm_ibm_mdcd_v993.dbo.measurement m\r\n\t\r\n\tWHERE measurement_concept_id =  3020399\r\n\tAND unit_concept_id = 8862\r\n\tAND value_as_number IS NOT NULL\r\n) denominator\r\n;","CHECK_NAME":"plausibleValueHigh","CHECK_LEVEL":"CONCEPT","CHECK_DESCRIPTION":"For the combination of CONCEPT_ID  3020399 (Glucose [Mass/volume] in Urine) and UNIT_CONCEPT_ID 8862 (milliosmole per kilogram), the number and percent of records that have a value higher than     800.0.","CDM_TABLE_NAME":"MEASUREMENT","CDM_FIELD_NAME":"MEASUREMENT_CONCEPT_ID","CONCEPT_ID":" 3020399","UNIT_CONCEPT_ID":"8862","SQL_FILE":"concept_plausible_value_high.sql","CATEGORY":"Plausibility","SUBCATEGORY":"Atemporal","CONTEXT":"Verification","checkId":2485,"FAILED":0,"THRESHOLD_VALUE":5,"_row":"19.504"},{"NUM_VIOLATED_ROWS":0,"PCT_VIOLATED_ROWS":0,"NUM_DENOMINATOR_ROWS":0,"EXECUTION_TIME":"1.171925 secs","QUERY_TEXT":"\r\n/*********\r\nCONCEPT LEVEL check:\r\nPLAUSIBLE_VALUE_HIGH - find any MEASUREMENT records that have VALUE_AS_NUMBER with non-null value > plausible high value\r\n\r\nParameters used in this template:\r\ncdmDatabaseSchema = cdm_ibm_mdcd_v993.dbo\r\nconceptId =  3020416\r\nunitConceptId = 8554\r\nplausibleValueHigh =      60.0\r\n\r\n**********/\r\n\r\n\r\nSELECT num_violated_rows, CASE WHEN denominator.num_rows = 0 THEN 0 ELSE 1.0*num_violated_rows/denominator.num_rows END  AS pct_violated_rows,\r\n  denominator.num_rows as num_denominator_rows\r\nFROM\r\n(\r\n\tSELECT COUNT_BIG(*) AS num_violated_rows\r\n\tFROM\r\n\t(\r\n\t\tSELECT m.* \r\n\t\tFROM cdm_ibm_mdcd_v993.dbo.measurement m\r\n\t\t\r\n\t\tWHERE m.measurement_concept_id =  3020416\r\n\t\tAND m.unit_concept_id = 8554\r\n\t\tAND m.value_as_number IS NOT NULL\r\n\t\tAND m.value_as_number >      60.0\r\n\t) violated_rows\r\n) violated_row_count,\r\n( \r\n\tSELECT COUNT_BIG(*) AS num_rows\r\n\tFROM cdm_ibm_mdcd_v993.dbo.measurement m\r\n\t\r\n\tWHERE measurement_concept_id =  3020416\r\n\tAND unit_concept_id = 8554\r\n\tAND value_as_number IS NOT NULL\r\n) denominator\r\n;","CHECK_NAME":"plausibleValueHigh","CHECK_LEVEL":"CONCEPT","CHECK_DESCRIPTION":"For the combination of CONCEPT_ID  3020416 (Erythrocytes [#/volume] in Blood by Automated count) and UNIT_CONCEPT_ID 8554 (percent), the number and percent of records that have a value higher than      60.0.","CDM_TABLE_NAME":"MEASUREMENT","CDM_FIELD_NAME":"MEASUREMENT_CONCEPT_ID","CONCEPT_ID":" 3020416","UNIT_CONCEPT_ID":"8554","SQL_FILE":"concept_plausible_value_high.sql","CATEGORY":"Plausibility","SUBCATEGORY":"Atemporal","CONTEXT":"Verification","checkId":2486,"FAILED":0,"THRESHOLD_VALUE":5,"_row":"19.505"},{"NUM_VIOLATED_ROWS":0,"PCT_VIOLATED_ROWS":0,"NUM_DENOMINATOR_ROWS":0,"EXECUTION_TIME":"0.979966 secs","QUERY_TEXT":"\r\n/*********\r\nCONCEPT LEVEL check:\r\nPLAUSIBLE_VALUE_HIGH - find any MEASUREMENT records that have VALUE_AS_NUMBER with non-null value > plausible high value\r\n\r\nParameters used in this template:\r\ncdmDatabaseSchema = cdm_ibm_mdcd_v993.dbo\r\nconceptId =  3020416\r\nunitConceptId = 8713\r\nplausibleValueHigh =       6.0\r\n\r\n**********/\r\n\r\n\r\nSELECT num_violated_rows, CASE WHEN denominator.num_rows = 0 THEN 0 ELSE 1.0*num_violated_rows/denominator.num_rows END  AS pct_violated_rows,\r\n  denominator.num_rows as num_denominator_rows\r\nFROM\r\n(\r\n\tSELECT COUNT_BIG(*) AS num_violated_rows\r\n\tFROM\r\n\t(\r\n\t\tSELECT m.* \r\n\t\tFROM cdm_ibm_mdcd_v993.dbo.measurement m\r\n\t\t\r\n\t\tWHERE m.measurement_concept_id =  3020416\r\n\t\tAND m.unit_concept_id = 8713\r\n\t\tAND m.value_as_number IS NOT NULL\r\n\t\tAND m.value_as_number >       6.0\r\n\t) violated_rows\r\n) violated_row_count,\r\n( \r\n\tSELECT COUNT_BIG(*) AS num_rows\r\n\tFROM cdm_ibm_mdcd_v993.dbo.measurement m\r\n\t\r\n\tWHERE measurement_concept_id =  3020416\r\n\tAND unit_concept_id = 8713\r\n\tAND value_as_number IS NOT NULL\r\n) denominator\r\n;","CHECK_NAME":"plausibleValueHigh","CHECK_LEVEL":"CONCEPT","CHECK_DESCRIPTION":"For the combination of CONCEPT_ID  3020416 (Erythrocytes [#/volume] in Blood by Automated count) and UNIT_CONCEPT_ID 8713 (gram per deciliter), the number and percent of records that have a value higher than       6.0.","CDM_TABLE_NAME":"MEASUREMENT","CDM_FIELD_NAME":"MEASUREMENT_CONCEPT_ID","CONCEPT_ID":" 3020416","UNIT_CONCEPT_ID":"8713","SQL_FILE":"concept_plausible_value_high.sql","CATEGORY":"Plausibility","SUBCATEGORY":"Atemporal","CONTEXT":"Verification","checkId":2487,"FAILED":0,"THRESHOLD_VALUE":5,"_row":"19.506"},{"NUM_VIOLATED_ROWS":0,"PCT_VIOLATED_ROWS":0,"NUM_DENOMINATOR_ROWS":0,"EXECUTION_TIME":"0.605991 secs","QUERY_TEXT":"\r\n/*********\r\nCONCEPT LEVEL check:\r\nPLAUSIBLE_VALUE_HIGH - find any MEASUREMENT records that have VALUE_AS_NUMBER with non-null value > plausible high value\r\n\r\nParameters used in this template:\r\ncdmDatabaseSchema = cdm_ibm_mdcd_v993.dbo\r\nconceptId =  3020416\r\nunitConceptId = 8785\r\nplausibleValueHigh =       5.0\r\n\r\n**********/\r\n\r\n\r\nSELECT num_violated_rows, CASE WHEN denominator.num_rows = 0 THEN 0 ELSE 1.0*num_violated_rows/denominator.num_rows END  AS pct_violated_rows,\r\n  denominator.num_rows as num_denominator_rows\r\nFROM\r\n(\r\n\tSELECT COUNT_BIG(*) AS num_violated_rows\r\n\tFROM\r\n\t(\r\n\t\tSELECT m.* \r\n\t\tFROM cdm_ibm_mdcd_v993.dbo.measurement m\r\n\t\t\r\n\t\tWHERE m.measurement_concept_id =  3020416\r\n\t\tAND m.unit_concept_id = 8785\r\n\t\tAND m.value_as_number IS NOT NULL\r\n\t\tAND m.value_as_number >       5.0\r\n\t) violated_rows\r\n) violated_row_count,\r\n( \r\n\tSELECT COUNT_BIG(*) AS num_rows\r\n\tFROM cdm_ibm_mdcd_v993.dbo.measurement m\r\n\t\r\n\tWHERE measurement_concept_id =  3020416\r\n\tAND unit_concept_id = 8785\r\n\tAND value_as_number IS NOT NULL\r\n) denominator\r\n;","CHECK_NAME":"plausibleValueHigh","CHECK_LEVEL":"CONCEPT","CHECK_DESCRIPTION":"For the combination of CONCEPT_ID  3020416 (Erythrocytes [#/volume] in Blood by Automated count) and UNIT_CONCEPT_ID 8785 (per cubic millimeter), the number and percent of records that have a value higher than       5.0.","CDM_TABLE_NAME":"MEASUREMENT","CDM_FIELD_NAME":"MEASUREMENT_CONCEPT_ID","CONCEPT_ID":" 3020416","UNIT_CONCEPT_ID":"8785","SQL_FILE":"concept_plausible_value_high.sql","CATEGORY":"Plausibility","SUBCATEGORY":"Atemporal","CONTEXT":"Verification","checkId":2488,"FAILED":0,"THRESHOLD_VALUE":5,"_row":"19.507"},{"NUM_VIOLATED_ROWS":0,"PCT_VIOLATED_ROWS":0,"NUM_DENOMINATOR_ROWS":0,"EXECUTION_TIME":"0.642975 secs","QUERY_TEXT":"\r\n/*********\r\nCONCEPT LEVEL check:\r\nPLAUSIBLE_VALUE_HIGH - find any MEASUREMENT records that have VALUE_AS_NUMBER with non-null value > plausible high value\r\n\r\nParameters used in this template:\r\ncdmDatabaseSchema = cdm_ibm_mdcd_v993.dbo\r\nconceptId =  3020416\r\nunitConceptId = 8815\r\nplausibleValueHigh =       6.0\r\n\r\n**********/\r\n\r\n\r\nSELECT num_violated_rows, CASE WHEN denominator.num_rows = 0 THEN 0 ELSE 1.0*num_violated_rows/denominator.num_rows END  AS pct_violated_rows,\r\n  denominator.num_rows as num_denominator_rows\r\nFROM\r\n(\r\n\tSELECT COUNT_BIG(*) AS num_violated_rows\r\n\tFROM\r\n\t(\r\n\t\tSELECT m.* \r\n\t\tFROM cdm_ibm_mdcd_v993.dbo.measurement m\r\n\t\t\r\n\t\tWHERE m.measurement_concept_id =  3020416\r\n\t\tAND m.unit_concept_id = 8815\r\n\t\tAND m.value_as_number IS NOT NULL\r\n\t\tAND m.value_as_number >       6.0\r\n\t) violated_rows\r\n) violated_row_count,\r\n( \r\n\tSELECT COUNT_BIG(*) AS num_rows\r\n\tFROM cdm_ibm_mdcd_v993.dbo.measurement m\r\n\t\r\n\tWHERE measurement_concept_id =  3020416\r\n\tAND unit_concept_id = 8815\r\n\tAND value_as_number IS NOT NULL\r\n) denominator\r\n;","CHECK_NAME":"plausibleValueHigh","CHECK_LEVEL":"CONCEPT","CHECK_DESCRIPTION":"For the combination of CONCEPT_ID  3020416 (Erythrocytes [#/volume] in Blood by Automated count) and UNIT_CONCEPT_ID 8815 (million per microliter), the number and percent of records that have a value higher than       6.0.","CDM_TABLE_NAME":"MEASUREMENT","CDM_FIELD_NAME":"MEASUREMENT_CONCEPT_ID","CONCEPT_ID":" 3020416","UNIT_CONCEPT_ID":"8815","SQL_FILE":"concept_plausible_value_high.sql","CATEGORY":"Plausibility","SUBCATEGORY":"Atemporal","CONTEXT":"Verification","checkId":2489,"FAILED":0,"THRESHOLD_VALUE":5,"_row":"19.508"},{"NUM_VIOLATED_ROWS":0,"PCT_VIOLATED_ROWS":0,"NUM_DENOMINATOR_ROWS":0,"EXECUTION_TIME":"1.575952 secs","QUERY_TEXT":"\r\n/*********\r\nCONCEPT LEVEL check:\r\nPLAUSIBLE_VALUE_HIGH - find any MEASUREMENT records that have VALUE_AS_NUMBER with non-null value > plausible high value\r\n\r\nParameters used in this template:\r\ncdmDatabaseSchema = cdm_ibm_mdcd_v993.dbo\r\nconceptId =  3020416\r\nunitConceptId = 8816\r\nplausibleValueHigh =     100.0\r\n\r\n**********/\r\n\r\n\r\nSELECT num_violated_rows, CASE WHEN denominator.num_rows = 0 THEN 0 ELSE 1.0*num_violated_rows/denominator.num_rows END  AS pct_violated_rows,\r\n  denominator.num_rows as num_denominator_rows\r\nFROM\r\n(\r\n\tSELECT COUNT_BIG(*) AS num_violated_rows\r\n\tFROM\r\n\t(\r\n\t\tSELECT m.* \r\n\t\tFROM cdm_ibm_mdcd_v993.dbo.measurement m\r\n\t\t\r\n\t\tWHERE m.measurement_concept_id =  3020416\r\n\t\tAND m.unit_concept_id = 8816\r\n\t\tAND m.value_as_number IS NOT NULL\r\n\t\tAND m.value_as_number >     100.0\r\n\t) violated_rows\r\n) violated_row_count,\r\n( \r\n\tSELECT COUNT_BIG(*) AS num_rows\r\n\tFROM cdm_ibm_mdcd_v993.dbo.measurement m\r\n\t\r\n\tWHERE measurement_concept_id =  3020416\r\n\tAND unit_concept_id = 8816\r\n\tAND value_as_number IS NOT NULL\r\n) denominator\r\n;","CHECK_NAME":"plausibleValueHigh","CHECK_LEVEL":"CONCEPT","CHECK_DESCRIPTION":"For the combination of CONCEPT_ID  3020416 (Erythrocytes [#/volume] in Blood by Automated count) and UNIT_CONCEPT_ID 8816 (million per milliliter), the number and percent of records that have a value higher than     100.0.","CDM_TABLE_NAME":"MEASUREMENT","CDM_FIELD_NAME":"MEASUREMENT_CONCEPT_ID","CONCEPT_ID":" 3020416","UNIT_CONCEPT_ID":"8816","SQL_FILE":"concept_plausible_value_high.sql","CATEGORY":"Plausibility","SUBCATEGORY":"Atemporal","CONTEXT":"Verification","checkId":2490,"FAILED":0,"THRESHOLD_VALUE":5,"_row":"19.509"},{"NUM_VIOLATED_ROWS":0,"PCT_VIOLATED_ROWS":0,"NUM_DENOMINATOR_ROWS":0,"EXECUTION_TIME":"1.066975 secs","QUERY_TEXT":"\r\n/*********\r\nCONCEPT LEVEL check:\r\nPLAUSIBLE_VALUE_HIGH - find any MEASUREMENT records that have VALUE_AS_NUMBER with non-null value > plausible high value\r\n\r\nParameters used in this template:\r\ncdmDatabaseSchema = cdm_ibm_mdcd_v993.dbo\r\nconceptId =  3020416\r\nunitConceptId = 8848\r\nplausibleValueHigh =     100.0\r\n\r\n**********/\r\n\r\n\r\nSELECT num_violated_rows, CASE WHEN denominator.num_rows = 0 THEN 0 ELSE 1.0*num_violated_rows/denominator.num_rows END  AS pct_violated_rows,\r\n  denominator.num_rows as num_denominator_rows\r\nFROM\r\n(\r\n\tSELECT COUNT_BIG(*) AS num_violated_rows\r\n\tFROM\r\n\t(\r\n\t\tSELECT m.* \r\n\t\tFROM cdm_ibm_mdcd_v993.dbo.measurement m\r\n\t\t\r\n\t\tWHERE m.measurement_concept_id =  3020416\r\n\t\tAND m.unit_concept_id = 8848\r\n\t\tAND m.value_as_number IS NOT NULL\r\n\t\tAND m.value_as_number >     100.0\r\n\t) violated_rows\r\n) violated_row_count,\r\n( \r\n\tSELECT COUNT_BIG(*) AS num_rows\r\n\tFROM cdm_ibm_mdcd_v993.dbo.measurement m\r\n\t\r\n\tWHERE measurement_concept_id =  3020416\r\n\tAND unit_concept_id = 8848\r\n\tAND value_as_number IS NOT NULL\r\n) denominator\r\n;","CHECK_NAME":"plausibleValueHigh","CHECK_LEVEL":"CONCEPT","CHECK_DESCRIPTION":"For the combination of CONCEPT_ID  3020416 (Erythrocytes [#/volume] in Blood by Automated count) and UNIT_CONCEPT_ID 8848 (thousand per microliter), the number and percent of records that have a value higher than     100.0.","CDM_TABLE_NAME":"MEASUREMENT","CDM_FIELD_NAME":"MEASUREMENT_CONCEPT_ID","CONCEPT_ID":" 3020416","UNIT_CONCEPT_ID":"8848","SQL_FILE":"concept_plausible_value_high.sql","CATEGORY":"Plausibility","SUBCATEGORY":"Atemporal","CONTEXT":"Verification","checkId":2491,"FAILED":0,"THRESHOLD_VALUE":5,"_row":"19.510"},{"NUM_VIOLATED_ROWS":0,"PCT_VIOLATED_ROWS":0,"NUM_DENOMINATOR_ROWS":0,"EXECUTION_TIME":"1.036966 secs","QUERY_TEXT":"\r\n/*********\r\nCONCEPT LEVEL check:\r\nPLAUSIBLE_VALUE_HIGH - find any MEASUREMENT records that have VALUE_AS_NUMBER with non-null value > plausible high value\r\n\r\nParameters used in this template:\r\ncdmDatabaseSchema = cdm_ibm_mdcd_v993.dbo\r\nconceptId =  3020416\r\nunitConceptId = 8961\r\nplausibleValueHigh =       5.0\r\n\r\n**********/\r\n\r\n\r\nSELECT num_violated_rows, CASE WHEN denominator.num_rows = 0 THEN 0 ELSE 1.0*num_violated_rows/denominator.num_rows END  AS pct_violated_rows,\r\n  denominator.num_rows as num_denominator_rows\r\nFROM\r\n(\r\n\tSELECT COUNT_BIG(*) AS num_violated_rows\r\n\tFROM\r\n\t(\r\n\t\tSELECT m.* \r\n\t\tFROM cdm_ibm_mdcd_v993.dbo.measurement m\r\n\t\t\r\n\t\tWHERE m.measurement_concept_id =  3020416\r\n\t\tAND m.unit_concept_id = 8961\r\n\t\tAND m.value_as_number IS NOT NULL\r\n\t\tAND m.value_as_number >       5.0\r\n\t) violated_rows\r\n) violated_row_count,\r\n( \r\n\tSELECT COUNT_BIG(*) AS num_rows\r\n\tFROM cdm_ibm_mdcd_v993.dbo.measurement m\r\n\t\r\n\tWHERE measurement_concept_id =  3020416\r\n\tAND unit_concept_id = 8961\r\n\tAND value_as_number IS NOT NULL\r\n) denominator\r\n;","CHECK_NAME":"plausibleValueHigh","CHECK_LEVEL":"CONCEPT","CHECK_DESCRIPTION":"For the combination of CONCEPT_ID  3020416 (Erythrocytes [#/volume] in Blood by Automated count) and UNIT_CONCEPT_ID 8961 (thousand per cubic millimeter), the number and percent of records that have a value higher than       5.0.","CDM_TABLE_NAME":"MEASUREMENT","CDM_FIELD_NAME":"MEASUREMENT_CONCEPT_ID","CONCEPT_ID":" 3020416","UNIT_CONCEPT_ID":"8961","SQL_FILE":"concept_plausible_value_high.sql","CATEGORY":"Plausibility","SUBCATEGORY":"Atemporal","CONTEXT":"Verification","checkId":2492,"FAILED":0,"THRESHOLD_VALUE":5,"_row":"19.511"},{"NUM_VIOLATED_ROWS":0,"PCT_VIOLATED_ROWS":0,"NUM_DENOMINATOR_ROWS":0,"EXECUTION_TIME":"0.705972 secs","QUERY_TEXT":"\r\n/*********\r\nCONCEPT LEVEL check:\r\nPLAUSIBLE_VALUE_HIGH - find any MEASUREMENT records that have VALUE_AS_NUMBER with non-null value > plausible high value\r\n\r\nParameters used in this template:\r\ncdmDatabaseSchema = cdm_ibm_mdcd_v993.dbo\r\nconceptId =  3020416\r\nunitConceptId = 9436\r\nplausibleValueHigh =       2.0\r\n\r\n**********/\r\n\r\n\r\nSELECT num_violated_rows, CASE WHEN denominator.num_rows = 0 THEN 0 ELSE 1.0*num_violated_rows/denominator.num_rows END  AS pct_violated_rows,\r\n  denominator.num_rows as num_denominator_rows\r\nFROM\r\n(\r\n\tSELECT COUNT_BIG(*) AS num_violated_rows\r\n\tFROM\r\n\t(\r\n\t\tSELECT m.* \r\n\t\tFROM cdm_ibm_mdcd_v993.dbo.measurement m\r\n\t\t\r\n\t\tWHERE m.measurement_concept_id =  3020416\r\n\t\tAND m.unit_concept_id = 9436\r\n\t\tAND m.value_as_number IS NOT NULL\r\n\t\tAND m.value_as_number >       2.0\r\n\t) violated_rows\r\n) violated_row_count,\r\n( \r\n\tSELECT COUNT_BIG(*) AS num_rows\r\n\tFROM cdm_ibm_mdcd_v993.dbo.measurement m\r\n\t\r\n\tWHERE measurement_concept_id =  3020416\r\n\tAND unit_concept_id = 9436\r\n\tAND value_as_number IS NOT NULL\r\n) denominator\r\n;","CHECK_NAME":"plausibleValueHigh","CHECK_LEVEL":"CONCEPT","CHECK_DESCRIPTION":"For the combination of CONCEPT_ID  3020416 (Erythrocytes [#/volume] in Blood by Automated count) and UNIT_CONCEPT_ID 9436 (thousand per milliliter), the number and percent of records that have a value higher than       2.0.","CDM_TABLE_NAME":"MEASUREMENT","CDM_FIELD_NAME":"MEASUREMENT_CONCEPT_ID","CONCEPT_ID":" 3020416","UNIT_CONCEPT_ID":"9436","SQL_FILE":"concept_plausible_value_high.sql","CATEGORY":"Plausibility","SUBCATEGORY":"Atemporal","CONTEXT":"Verification","checkId":2493,"FAILED":0,"THRESHOLD_VALUE":5,"_row":"19.512"},{"NUM_VIOLATED_ROWS":0,"PCT_VIOLATED_ROWS":0,"NUM_DENOMINATOR_ROWS":0,"EXECUTION_TIME":"0.528993 secs","QUERY_TEXT":"\r\n/*********\r\nCONCEPT LEVEL check:\r\nPLAUSIBLE_VALUE_HIGH - find any MEASUREMENT records that have VALUE_AS_NUMBER with non-null value > plausible high value\r\n\r\nParameters used in this template:\r\ncdmDatabaseSchema = cdm_ibm_mdcd_v993.dbo\r\nconceptId =  3020416\r\nunitConceptId = 9665\r\nplausibleValueHigh =       6.0\r\n\r\n**********/\r\n\r\n\r\nSELECT num_violated_rows, CASE WHEN denominator.num_rows = 0 THEN 0 ELSE 1.0*num_violated_rows/denominator.num_rows END  AS pct_violated_rows,\r\n  denominator.num_rows as num_denominator_rows\r\nFROM\r\n(\r\n\tSELECT COUNT_BIG(*) AS num_violated_rows\r\n\tFROM\r\n\t(\r\n\t\tSELECT m.* \r\n\t\tFROM cdm_ibm_mdcd_v993.dbo.measurement m\r\n\t\t\r\n\t\tWHERE m.measurement_concept_id =  3020416\r\n\t\tAND m.unit_concept_id = 9665\r\n\t\tAND m.value_as_number IS NOT NULL\r\n\t\tAND m.value_as_number >       6.0\r\n\t) violated_rows\r\n) violated_row_count,\r\n( \r\n\tSELECT COUNT_BIG(*) AS num_rows\r\n\tFROM cdm_ibm_mdcd_v993.dbo.measurement m\r\n\t\r\n\tWHERE measurement_concept_id =  3020416\r\n\tAND unit_concept_id = 9665\r\n\tAND value_as_number IS NOT NULL\r\n) denominator\r\n;","CHECK_NAME":"plausibleValueHigh","CHECK_LEVEL":"CONCEPT","CHECK_DESCRIPTION":"For the combination of CONCEPT_ID  3020416 (Erythrocytes [#/volume] in Blood by Automated count) and UNIT_CONCEPT_ID 9665 (microliter), the number and percent of records that have a value higher than       6.0.","CDM_TABLE_NAME":"MEASUREMENT","CDM_FIELD_NAME":"MEASUREMENT_CONCEPT_ID","CONCEPT_ID":" 3020416","UNIT_CONCEPT_ID":"9665","SQL_FILE":"concept_plausible_value_high.sql","CATEGORY":"Plausibility","SUBCATEGORY":"Atemporal","CONTEXT":"Verification","checkId":2494,"FAILED":0,"THRESHOLD_VALUE":5,"_row":"19.513"},{"NUM_VIOLATED_ROWS":0,"PCT_VIOLATED_ROWS":0,"NUM_DENOMINATOR_ROWS":0,"EXECUTION_TIME":"0.811966 secs","QUERY_TEXT":"\r\n/*********\r\nCONCEPT LEVEL check:\r\nPLAUSIBLE_VALUE_HIGH - find any MEASUREMENT records that have VALUE_AS_NUMBER with non-null value > plausible high value\r\n\r\nParameters used in this template:\r\ncdmDatabaseSchema = cdm_ibm_mdcd_v993.dbo\r\nconceptId =  3020460\r\nunitConceptId = 8751\r\nplausibleValueHigh =      24.0\r\n\r\n**********/\r\n\r\n\r\nSELECT num_violated_rows, CASE WHEN denominator.num_rows = 0 THEN 0 ELSE 1.0*num_violated_rows/denominator.num_rows END  AS pct_violated_rows,\r\n  denominator.num_rows as num_denominator_rows\r\nFROM\r\n(\r\n\tSELECT COUNT_BIG(*) AS num_violated_rows\r\n\tFROM\r\n\t(\r\n\t\tSELECT m.* \r\n\t\tFROM cdm_ibm_mdcd_v993.dbo.measurement m\r\n\t\t\r\n\t\tWHERE m.measurement_concept_id =  3020460\r\n\t\tAND m.unit_concept_id = 8751\r\n\t\tAND m.value_as_number IS NOT NULL\r\n\t\tAND m.value_as_number >      24.0\r\n\t) violated_rows\r\n) violated_row_count,\r\n( \r\n\tSELECT COUNT_BIG(*) AS num_rows\r\n\tFROM cdm_ibm_mdcd_v993.dbo.measurement m\r\n\t\r\n\tWHERE measurement_concept_id =  3020460\r\n\tAND unit_concept_id = 8751\r\n\tAND value_as_number IS NOT NULL\r\n) denominator\r\n;","CHECK_NAME":"plausibleValueHigh","CHECK_LEVEL":"CONCEPT","CHECK_DESCRIPTION":"For the combination of CONCEPT_ID  3020460 (C reactive protein [Mass/volume] in Serum or Plasma) and UNIT_CONCEPT_ID 8751 (milligram per liter), the number and percent of records that have a value higher than      24.0.","CDM_TABLE_NAME":"MEASUREMENT","CDM_FIELD_NAME":"MEASUREMENT_CONCEPT_ID","CONCEPT_ID":" 3020460","UNIT_CONCEPT_ID":"8751","SQL_FILE":"concept_plausible_value_high.sql","CATEGORY":"Plausibility","SUBCATEGORY":"Atemporal","CONTEXT":"Verification","checkId":2495,"FAILED":0,"THRESHOLD_VALUE":5,"_row":"19.514"},{"NUM_VIOLATED_ROWS":0,"PCT_VIOLATED_ROWS":0,"NUM_DENOMINATOR_ROWS":0,"EXECUTION_TIME":"0.546976 secs","QUERY_TEXT":"\r\n/*********\r\nCONCEPT LEVEL check:\r\nPLAUSIBLE_VALUE_HIGH - find any MEASUREMENT records that have VALUE_AS_NUMBER with non-null value > plausible high value\r\n\r\nParameters used in this template:\r\ncdmDatabaseSchema = cdm_ibm_mdcd_v993.dbo\r\nconceptId =  3020460\r\nunitConceptId = 8840\r\nplausibleValueHigh =       5.0\r\n\r\n**********/\r\n\r\n\r\nSELECT num_violated_rows, CASE WHEN denominator.num_rows = 0 THEN 0 ELSE 1.0*num_violated_rows/denominator.num_rows END  AS pct_violated_rows,\r\n  denominator.num_rows as num_denominator_rows\r\nFROM\r\n(\r\n\tSELECT COUNT_BIG(*) AS num_violated_rows\r\n\tFROM\r\n\t(\r\n\t\tSELECT m.* \r\n\t\tFROM cdm_ibm_mdcd_v993.dbo.measurement m\r\n\t\t\r\n\t\tWHERE m.measurement_concept_id =  3020460\r\n\t\tAND m.unit_concept_id = 8840\r\n\t\tAND m.value_as_number IS NOT NULL\r\n\t\tAND m.value_as_number >       5.0\r\n\t) violated_rows\r\n) violated_row_count,\r\n( \r\n\tSELECT COUNT_BIG(*) AS num_rows\r\n\tFROM cdm_ibm_mdcd_v993.dbo.measurement m\r\n\t\r\n\tWHERE measurement_concept_id =  3020460\r\n\tAND unit_concept_id = 8840\r\n\tAND value_as_number IS NOT NULL\r\n) denominator\r\n;","CHECK_NAME":"plausibleValueHigh","CHECK_LEVEL":"CONCEPT","CHECK_DESCRIPTION":"For the combination of CONCEPT_ID  3020460 (C reactive protein [Mass/volume] in Serum or Plasma) and UNIT_CONCEPT_ID 8840 (milligram per deciliter), the number and percent of records that have a value higher than       5.0.","CDM_TABLE_NAME":"MEASUREMENT","CDM_FIELD_NAME":"MEASUREMENT_CONCEPT_ID","CONCEPT_ID":" 3020460","UNIT_CONCEPT_ID":"8840","SQL_FILE":"concept_plausible_value_high.sql","CATEGORY":"Plausibility","SUBCATEGORY":"Atemporal","CONTEXT":"Verification","checkId":2496,"FAILED":0,"THRESHOLD_VALUE":5,"_row":"19.515"},{"NUM_VIOLATED_ROWS":0,"PCT_VIOLATED_ROWS":0,"NUM_DENOMINATOR_ROWS":0,"EXECUTION_TIME":"0.921985 secs","QUERY_TEXT":"\r\n/*********\r\nCONCEPT LEVEL check:\r\nPLAUSIBLE_VALUE_HIGH - find any MEASUREMENT records that have VALUE_AS_NUMBER with non-null value > plausible high value\r\n\r\nParameters used in this template:\r\ncdmDatabaseSchema = cdm_ibm_mdcd_v993.dbo\r\nconceptId =  3020509\r\nunitConceptId = 8523\r\nplausibleValueHigh =      10.0\r\n\r\n**********/\r\n\r\n\r\nSELECT num_violated_rows, CASE WHEN denominator.num_rows = 0 THEN 0 ELSE 1.0*num_violated_rows/denominator.num_rows END  AS pct_violated_rows,\r\n  denominator.num_rows as num_denominator_rows\r\nFROM\r\n(\r\n\tSELECT COUNT_BIG(*) AS num_violated_rows\r\n\tFROM\r\n\t(\r\n\t\tSELECT m.* \r\n\t\tFROM cdm_ibm_mdcd_v993.dbo.measurement m\r\n\t\t\r\n\t\tWHERE m.measurement_concept_id =  3020509\r\n\t\tAND m.unit_concept_id = 8523\r\n\t\tAND m.value_as_number IS NOT NULL\r\n\t\tAND m.value_as_number >      10.0\r\n\t) violated_rows\r\n) violated_row_count,\r\n( \r\n\tSELECT COUNT_BIG(*) AS num_rows\r\n\tFROM cdm_ibm_mdcd_v993.dbo.measurement m\r\n\t\r\n\tWHERE measurement_concept_id =  3020509\r\n\tAND unit_concept_id = 8523\r\n\tAND value_as_number IS NOT NULL\r\n) denominator\r\n;","CHECK_NAME":"plausibleValueHigh","CHECK_LEVEL":"CONCEPT","CHECK_DESCRIPTION":"For the combination of CONCEPT_ID  3020509 (Albumin/Globulin [Mass Ratio] in Serum or Plasma) and UNIT_CONCEPT_ID 8523 (ratio), the number and percent of records that have a value higher than      10.0.","CDM_TABLE_NAME":"MEASUREMENT","CDM_FIELD_NAME":"MEASUREMENT_CONCEPT_ID","CONCEPT_ID":" 3020509","UNIT_CONCEPT_ID":"8523","SQL_FILE":"concept_plausible_value_high.sql","CATEGORY":"Plausibility","SUBCATEGORY":"Atemporal","CONTEXT":"Verification","checkId":2497,"FAILED":0,"THRESHOLD_VALUE":5,"_row":"19.516"},{"NUM_VIOLATED_ROWS":0,"PCT_VIOLATED_ROWS":0,"NUM_DENOMINATOR_ROWS":0,"EXECUTION_TIME":"0.710973 secs","QUERY_TEXT":"\r\n/*********\r\nCONCEPT LEVEL check:\r\nPLAUSIBLE_VALUE_HIGH - find any MEASUREMENT records that have VALUE_AS_NUMBER with non-null value > plausible high value\r\n\r\nParameters used in this template:\r\ncdmDatabaseSchema = cdm_ibm_mdcd_v993.dbo\r\nconceptId =  3020564\r\nunitConceptId = 8749\r\nplausibleValueHigh =     301.0\r\n\r\n**********/\r\n\r\n\r\nSELECT num_violated_rows, CASE WHEN denominator.num_rows = 0 THEN 0 ELSE 1.0*num_violated_rows/denominator.num_rows END  AS pct_violated_rows,\r\n  denominator.num_rows as num_denominator_rows\r\nFROM\r\n(\r\n\tSELECT COUNT_BIG(*) AS num_violated_rows\r\n\tFROM\r\n\t(\r\n\t\tSELECT m.* \r\n\t\tFROM cdm_ibm_mdcd_v993.dbo.measurement m\r\n\t\t\r\n\t\tWHERE m.measurement_concept_id =  3020564\r\n\t\tAND m.unit_concept_id = 8749\r\n\t\tAND m.value_as_number IS NOT NULL\r\n\t\tAND m.value_as_number >     301.0\r\n\t) violated_rows\r\n) violated_row_count,\r\n( \r\n\tSELECT COUNT_BIG(*) AS num_rows\r\n\tFROM cdm_ibm_mdcd_v993.dbo.measurement m\r\n\t\r\n\tWHERE measurement_concept_id =  3020564\r\n\tAND unit_concept_id = 8749\r\n\tAND value_as_number IS NOT NULL\r\n) denominator\r\n;","CHECK_NAME":"plausibleValueHigh","CHECK_LEVEL":"CONCEPT","CHECK_DESCRIPTION":"For the combination of CONCEPT_ID  3020564 (Creatinine [Moles/volume] in Serum or Plasma) and UNIT_CONCEPT_ID 8749 (micromole per liter), the number and percent of records that have a value higher than     301.0.","CDM_TABLE_NAME":"MEASUREMENT","CDM_FIELD_NAME":"MEASUREMENT_CONCEPT_ID","CONCEPT_ID":" 3020564","UNIT_CONCEPT_ID":"8749","SQL_FILE":"concept_plausible_value_high.sql","CATEGORY":"Plausibility","SUBCATEGORY":"Atemporal","CONTEXT":"Verification","checkId":2498,"FAILED":0,"THRESHOLD_VALUE":5,"_row":"19.517"},{"NUM_VIOLATED_ROWS":0,"PCT_VIOLATED_ROWS":0,"NUM_DENOMINATOR_ROWS":0,"EXECUTION_TIME":"0.532977 secs","QUERY_TEXT":"\r\n/*********\r\nCONCEPT LEVEL check:\r\nPLAUSIBLE_VALUE_HIGH - find any MEASUREMENT records that have VALUE_AS_NUMBER with non-null value > plausible high value\r\n\r\nParameters used in this template:\r\ncdmDatabaseSchema = cdm_ibm_mdcd_v993.dbo\r\nconceptId =  3020564\r\nunitConceptId = 8840\r\nplausibleValueHigh =     156.0\r\n\r\n**********/\r\n\r\n\r\nSELECT num_violated_rows, CASE WHEN denominator.num_rows = 0 THEN 0 ELSE 1.0*num_violated_rows/denominator.num_rows END  AS pct_violated_rows,\r\n  denominator.num_rows as num_denominator_rows\r\nFROM\r\n(\r\n\tSELECT COUNT_BIG(*) AS num_violated_rows\r\n\tFROM\r\n\t(\r\n\t\tSELECT m.* \r\n\t\tFROM cdm_ibm_mdcd_v993.dbo.measurement m\r\n\t\t\r\n\t\tWHERE m.measurement_concept_id =  3020564\r\n\t\tAND m.unit_concept_id = 8840\r\n\t\tAND m.value_as_number IS NOT NULL\r\n\t\tAND m.value_as_number >     156.0\r\n\t) violated_rows\r\n) violated_row_count,\r\n( \r\n\tSELECT COUNT_BIG(*) AS num_rows\r\n\tFROM cdm_ibm_mdcd_v993.dbo.measurement m\r\n\t\r\n\tWHERE measurement_concept_id =  3020564\r\n\tAND unit_concept_id = 8840\r\n\tAND value_as_number IS NOT NULL\r\n) denominator\r\n;","CHECK_NAME":"plausibleValueHigh","CHECK_LEVEL":"CONCEPT","CHECK_DESCRIPTION":"For the combination of CONCEPT_ID  3020564 (Creatinine [Moles/volume] in Serum or Plasma) and UNIT_CONCEPT_ID 8840 (milligram per deciliter), the number and percent of records that have a value higher than     156.0.","CDM_TABLE_NAME":"MEASUREMENT","CDM_FIELD_NAME":"MEASUREMENT_CONCEPT_ID","CONCEPT_ID":" 3020564","UNIT_CONCEPT_ID":"8840","SQL_FILE":"concept_plausible_value_high.sql","CATEGORY":"Plausibility","SUBCATEGORY":"Atemporal","CONTEXT":"Verification","checkId":2499,"FAILED":0,"THRESHOLD_VALUE":5,"_row":"19.518"},{"NUM_VIOLATED_ROWS":0,"PCT_VIOLATED_ROWS":0,"NUM_DENOMINATOR_ROWS":0,"EXECUTION_TIME":"0.628988 secs","QUERY_TEXT":"\r\n/*********\r\nCONCEPT LEVEL check:\r\nPLAUSIBLE_VALUE_HIGH - find any MEASUREMENT records that have VALUE_AS_NUMBER with non-null value > plausible high value\r\n\r\nParameters used in this template:\r\ncdmDatabaseSchema = cdm_ibm_mdcd_v993.dbo\r\nconceptId =  3020630\r\nunitConceptId = 8554\r\nplausibleValueHigh =     100.0\r\n\r\n**********/\r\n\r\n\r\nSELECT num_violated_rows, CASE WHEN denominator.num_rows = 0 THEN 0 ELSE 1.0*num_violated_rows/denominator.num_rows END  AS pct_violated_rows,\r\n  denominator.num_rows as num_denominator_rows\r\nFROM\r\n(\r\n\tSELECT COUNT_BIG(*) AS num_violated_rows\r\n\tFROM\r\n\t(\r\n\t\tSELECT m.* \r\n\t\tFROM cdm_ibm_mdcd_v993.dbo.measurement m\r\n\t\t\r\n\t\tWHERE m.measurement_concept_id =  3020630\r\n\t\tAND m.unit_concept_id = 8554\r\n\t\tAND m.value_as_number IS NOT NULL\r\n\t\tAND m.value_as_number >     100.0\r\n\t) violated_rows\r\n) violated_row_count,\r\n( \r\n\tSELECT COUNT_BIG(*) AS num_rows\r\n\tFROM cdm_ibm_mdcd_v993.dbo.measurement m\r\n\t\r\n\tWHERE measurement_concept_id =  3020630\r\n\tAND unit_concept_id = 8554\r\n\tAND value_as_number IS NOT NULL\r\n) denominator\r\n;","CHECK_NAME":"plausibleValueHigh","CHECK_LEVEL":"CONCEPT","CHECK_DESCRIPTION":"For the combination of CONCEPT_ID  3020630 (Protein [Mass/volume] in Serum or Plasma) and UNIT_CONCEPT_ID 8554 (percent), the number and percent of records that have a value higher than     100.0.","CDM_TABLE_NAME":"MEASUREMENT","CDM_FIELD_NAME":"MEASUREMENT_CONCEPT_ID","CONCEPT_ID":" 3020630","UNIT_CONCEPT_ID":"8554","SQL_FILE":"concept_plausible_value_high.sql","CATEGORY":"Plausibility","SUBCATEGORY":"Atemporal","CONTEXT":"Verification","checkId":2500,"FAILED":0,"THRESHOLD_VALUE":5,"_row":"19.519"},{"NUM_VIOLATED_ROWS":0,"PCT_VIOLATED_ROWS":0,"NUM_DENOMINATOR_ROWS":0,"EXECUTION_TIME":"1.188971 secs","QUERY_TEXT":"\r\n/*********\r\nCONCEPT LEVEL check:\r\nPLAUSIBLE_VALUE_HIGH - find any MEASUREMENT records that have VALUE_AS_NUMBER with non-null value > plausible high value\r\n\r\nParameters used in this template:\r\ncdmDatabaseSchema = cdm_ibm_mdcd_v993.dbo\r\nconceptId =  3020630\r\nunitConceptId = 8636\r\nplausibleValueHigh =     100.0\r\n\r\n**********/\r\n\r\n\r\nSELECT num_violated_rows, CASE WHEN denominator.num_rows = 0 THEN 0 ELSE 1.0*num_violated_rows/denominator.num_rows END  AS pct_violated_rows,\r\n  denominator.num_rows as num_denominator_rows\r\nFROM\r\n(\r\n\tSELECT COUNT_BIG(*) AS num_violated_rows\r\n\tFROM\r\n\t(\r\n\t\tSELECT m.* \r\n\t\tFROM cdm_ibm_mdcd_v993.dbo.measurement m\r\n\t\t\r\n\t\tWHERE m.measurement_concept_id =  3020630\r\n\t\tAND m.unit_concept_id = 8636\r\n\t\tAND m.value_as_number IS NOT NULL\r\n\t\tAND m.value_as_number >     100.0\r\n\t) violated_rows\r\n) violated_row_count,\r\n( \r\n\tSELECT COUNT_BIG(*) AS num_rows\r\n\tFROM cdm_ibm_mdcd_v993.dbo.measurement m\r\n\t\r\n\tWHERE measurement_concept_id =  3020630\r\n\tAND unit_concept_id = 8636\r\n\tAND value_as_number IS NOT NULL\r\n) denominator\r\n;","CHECK_NAME":"plausibleValueHigh","CHECK_LEVEL":"CONCEPT","CHECK_DESCRIPTION":"For the combination of CONCEPT_ID  3020630 (Protein [Mass/volume] in Serum or Plasma) and UNIT_CONCEPT_ID 8636 (gram per liter), the number and percent of records that have a value higher than     100.0.","CDM_TABLE_NAME":"MEASUREMENT","CDM_FIELD_NAME":"MEASUREMENT_CONCEPT_ID","CONCEPT_ID":" 3020630","UNIT_CONCEPT_ID":"8636","SQL_FILE":"concept_plausible_value_high.sql","CATEGORY":"Plausibility","SUBCATEGORY":"Atemporal","CONTEXT":"Verification","checkId":2501,"FAILED":0,"THRESHOLD_VALUE":5,"_row":"19.520"},{"NUM_VIOLATED_ROWS":0,"PCT_VIOLATED_ROWS":0,"NUM_DENOMINATOR_ROWS":0,"EXECUTION_TIME":"0.651990 secs","QUERY_TEXT":"\r\n/*********\r\nCONCEPT LEVEL check:\r\nPLAUSIBLE_VALUE_HIGH - find any MEASUREMENT records that have VALUE_AS_NUMBER with non-null value > plausible high value\r\n\r\nParameters used in this template:\r\ncdmDatabaseSchema = cdm_ibm_mdcd_v993.dbo\r\nconceptId =  3020630\r\nunitConceptId = 8713\r\nplausibleValueHigh =      15.0\r\n\r\n**********/\r\n\r\n\r\nSELECT num_violated_rows, CASE WHEN denominator.num_rows = 0 THEN 0 ELSE 1.0*num_violated_rows/denominator.num_rows END  AS pct_violated_rows,\r\n  denominator.num_rows as num_denominator_rows\r\nFROM\r\n(\r\n\tSELECT COUNT_BIG(*) AS num_violated_rows\r\n\tFROM\r\n\t(\r\n\t\tSELECT m.* \r\n\t\tFROM cdm_ibm_mdcd_v993.dbo.measurement m\r\n\t\t\r\n\t\tWHERE m.measurement_concept_id =  3020630\r\n\t\tAND m.unit_concept_id = 8713\r\n\t\tAND m.value_as_number IS NOT NULL\r\n\t\tAND m.value_as_number >      15.0\r\n\t) violated_rows\r\n) violated_row_count,\r\n( \r\n\tSELECT COUNT_BIG(*) AS num_rows\r\n\tFROM cdm_ibm_mdcd_v993.dbo.measurement m\r\n\t\r\n\tWHERE measurement_concept_id =  3020630\r\n\tAND unit_concept_id = 8713\r\n\tAND value_as_number IS NOT NULL\r\n) denominator\r\n;","CHECK_NAME":"plausibleValueHigh","CHECK_LEVEL":"CONCEPT","CHECK_DESCRIPTION":"For the combination of CONCEPT_ID  3020630 (Protein [Mass/volume] in Serum or Plasma) and UNIT_CONCEPT_ID 8713 (gram per deciliter), the number and percent of records that have a value higher than      15.0.","CDM_TABLE_NAME":"MEASUREMENT","CDM_FIELD_NAME":"MEASUREMENT_CONCEPT_ID","CONCEPT_ID":" 3020630","UNIT_CONCEPT_ID":"8713","SQL_FILE":"concept_plausible_value_high.sql","CATEGORY":"Plausibility","SUBCATEGORY":"Atemporal","CONTEXT":"Verification","checkId":2502,"FAILED":0,"THRESHOLD_VALUE":5,"_row":"19.521"},{"NUM_VIOLATED_ROWS":0,"PCT_VIOLATED_ROWS":0,"NUM_DENOMINATOR_ROWS":0,"EXECUTION_TIME":"0.799966 secs","QUERY_TEXT":"\r\n/*********\r\nCONCEPT LEVEL check:\r\nPLAUSIBLE_VALUE_HIGH - find any MEASUREMENT records that have VALUE_AS_NUMBER with non-null value > plausible high value\r\n\r\nParameters used in this template:\r\ncdmDatabaseSchema = cdm_ibm_mdcd_v993.dbo\r\nconceptId =  3020682\r\nunitConceptId = 8523\r\nplausibleValueHigh =    1000.0\r\n\r\n**********/\r\n\r\n\r\nSELECT num_violated_rows, CASE WHEN denominator.num_rows = 0 THEN 0 ELSE 1.0*num_violated_rows/denominator.num_rows END  AS pct_violated_rows,\r\n  denominator.num_rows as num_denominator_rows\r\nFROM\r\n(\r\n\tSELECT COUNT_BIG(*) AS num_violated_rows\r\n\tFROM\r\n\t(\r\n\t\tSELECT m.* \r\n\t\tFROM cdm_ibm_mdcd_v993.dbo.measurement m\r\n\t\t\r\n\t\tWHERE m.measurement_concept_id =  3020682\r\n\t\tAND m.unit_concept_id = 8523\r\n\t\tAND m.value_as_number IS NOT NULL\r\n\t\tAND m.value_as_number >    1000.0\r\n\t) violated_rows\r\n) violated_row_count,\r\n( \r\n\tSELECT COUNT_BIG(*) AS num_rows\r\n\tFROM cdm_ibm_mdcd_v993.dbo.measurement m\r\n\t\r\n\tWHERE measurement_concept_id =  3020682\r\n\tAND unit_concept_id = 8523\r\n\tAND value_as_number IS NOT NULL\r\n) denominator\r\n;","CHECK_NAME":"plausibleValueHigh","CHECK_LEVEL":"CONCEPT","CHECK_DESCRIPTION":"For the combination of CONCEPT_ID  3020682 (Albumin/Creatinine [Ratio] in Urine) and UNIT_CONCEPT_ID 8523 (ratio), the number and percent of records that have a value higher than    1000.0.","CDM_TABLE_NAME":"MEASUREMENT","CDM_FIELD_NAME":"MEASUREMENT_CONCEPT_ID","CONCEPT_ID":" 3020682","UNIT_CONCEPT_ID":"8523","SQL_FILE":"concept_plausible_value_high.sql","CATEGORY":"Plausibility","SUBCATEGORY":"Atemporal","CONTEXT":"Verification","checkId":2503,"FAILED":0,"THRESHOLD_VALUE":5,"_row":"19.522"},{"NUM_VIOLATED_ROWS":0,"PCT_VIOLATED_ROWS":0,"NUM_DENOMINATOR_ROWS":0,"EXECUTION_TIME":"1.207967 secs","QUERY_TEXT":"\r\n/*********\r\nCONCEPT LEVEL check:\r\nPLAUSIBLE_VALUE_HIGH - find any MEASUREMENT records that have VALUE_AS_NUMBER with non-null value > plausible high value\r\n\r\nParameters used in this template:\r\ncdmDatabaseSchema = cdm_ibm_mdcd_v993.dbo\r\nconceptId =  3020891\r\nunitConceptId = 8517\r\nplausibleValueHigh =      71.0\r\n\r\n**********/\r\n\r\n\r\nSELECT num_violated_rows, CASE WHEN denominator.num_rows = 0 THEN 0 ELSE 1.0*num_violated_rows/denominator.num_rows END  AS pct_violated_rows,\r\n  denominator.num_rows as num_denominator_rows\r\nFROM\r\n(\r\n\tSELECT COUNT_BIG(*) AS num_violated_rows\r\n\tFROM\r\n\t(\r\n\t\tSELECT m.* \r\n\t\tFROM cdm_ibm_mdcd_v993.dbo.measurement m\r\n\t\t\r\n\t\tWHERE m.measurement_concept_id =  3020891\r\n\t\tAND m.unit_concept_id = 8517\r\n\t\tAND m.value_as_number IS NOT NULL\r\n\t\tAND m.value_as_number >      71.0\r\n\t) violated_rows\r\n) violated_row_count,\r\n( \r\n\tSELECT COUNT_BIG(*) AS num_rows\r\n\tFROM cdm_ibm_mdcd_v993.dbo.measurement m\r\n\t\r\n\tWHERE measurement_concept_id =  3020891\r\n\tAND unit_concept_id = 8517\r\n\tAND value_as_number IS NOT NULL\r\n) denominator\r\n;","CHECK_NAME":"plausibleValueHigh","CHECK_LEVEL":"CONCEPT","CHECK_DESCRIPTION":"For the combination of CONCEPT_ID  3020891 (Body temperature) and UNIT_CONCEPT_ID 8517 (Farad), the number and percent of records that have a value higher than      71.0.","CDM_TABLE_NAME":"MEASUREMENT","CDM_FIELD_NAME":"MEASUREMENT_CONCEPT_ID","CONCEPT_ID":" 3020891","UNIT_CONCEPT_ID":"8517","SQL_FILE":"concept_plausible_value_high.sql","CATEGORY":"Plausibility","SUBCATEGORY":"Atemporal","CONTEXT":"Verification","checkId":2504,"FAILED":0,"THRESHOLD_VALUE":5,"_row":"19.523"},{"NUM_VIOLATED_ROWS":0,"PCT_VIOLATED_ROWS":0,"NUM_DENOMINATOR_ROWS":0,"EXECUTION_TIME":"0.630949 secs","QUERY_TEXT":"\r\n/*********\r\nCONCEPT LEVEL check:\r\nPLAUSIBLE_VALUE_HIGH - find any MEASUREMENT records that have VALUE_AS_NUMBER with non-null value > plausible high value\r\n\r\nParameters used in this template:\r\ncdmDatabaseSchema = cdm_ibm_mdcd_v993.dbo\r\nconceptId =  3020891\r\nunitConceptId = 586323\r\nplausibleValueHigh =      45.0\r\n\r\n**********/\r\n\r\n\r\nSELECT num_violated_rows, CASE WHEN denominator.num_rows = 0 THEN 0 ELSE 1.0*num_violated_rows/denominator.num_rows END  AS pct_violated_rows,\r\n  denominator.num_rows as num_denominator_rows\r\nFROM\r\n(\r\n\tSELECT COUNT_BIG(*) AS num_violated_rows\r\n\tFROM\r\n\t(\r\n\t\tSELECT m.* \r\n\t\tFROM cdm_ibm_mdcd_v993.dbo.measurement m\r\n\t\t\r\n\t\tWHERE m.measurement_concept_id =  3020891\r\n\t\tAND m.unit_concept_id = 586323\r\n\t\tAND m.value_as_number IS NOT NULL\r\n\t\tAND m.value_as_number >      45.0\r\n\t) violated_rows\r\n) violated_row_count,\r\n( \r\n\tSELECT COUNT_BIG(*) AS num_rows\r\n\tFROM cdm_ibm_mdcd_v993.dbo.measurement m\r\n\t\r\n\tWHERE measurement_concept_id =  3020891\r\n\tAND unit_concept_id = 586323\r\n\tAND value_as_number IS NOT NULL\r\n) denominator\r\n;","CHECK_NAME":"plausibleValueHigh","CHECK_LEVEL":"CONCEPT","CHECK_DESCRIPTION":"For the combination of CONCEPT_ID  3020891 (Body temperature) and UNIT_CONCEPT_ID 586323 (degree Celsius), the number and percent of records that have a value higher than      45.0.","CDM_TABLE_NAME":"MEASUREMENT","CDM_FIELD_NAME":"MEASUREMENT_CONCEPT_ID","CONCEPT_ID":" 3020891","UNIT_CONCEPT_ID":"586323","SQL_FILE":"concept_plausible_value_high.sql","CATEGORY":"Plausibility","SUBCATEGORY":"Atemporal","CONTEXT":"Verification","checkId":2505,"FAILED":0,"THRESHOLD_VALUE":5,"_row":"19.524"},{"NUM_VIOLATED_ROWS":0,"PCT_VIOLATED_ROWS":0,"NUM_DENOMINATOR_ROWS":0,"EXECUTION_TIME":"1.127942 secs","QUERY_TEXT":"\r\n/*********\r\nCONCEPT LEVEL check:\r\nPLAUSIBLE_VALUE_HIGH - find any MEASUREMENT records that have VALUE_AS_NUMBER with non-null value > plausible high value\r\n\r\nParameters used in this template:\r\ncdmDatabaseSchema = cdm_ibm_mdcd_v993.dbo\r\nconceptId =  3021044\r\nunitConceptId = 8554\r\nplausibleValueHigh =     100.0\r\n\r\n**********/\r\n\r\n\r\nSELECT num_violated_rows, CASE WHEN denominator.num_rows = 0 THEN 0 ELSE 1.0*num_violated_rows/denominator.num_rows END  AS pct_violated_rows,\r\n  denominator.num_rows as num_denominator_rows\r\nFROM\r\n(\r\n\tSELECT COUNT_BIG(*) AS num_violated_rows\r\n\tFROM\r\n\t(\r\n\t\tSELECT m.* \r\n\t\tFROM cdm_ibm_mdcd_v993.dbo.measurement m\r\n\t\t\r\n\t\tWHERE m.measurement_concept_id =  3021044\r\n\t\tAND m.unit_concept_id = 8554\r\n\t\tAND m.value_as_number IS NOT NULL\r\n\t\tAND m.value_as_number >     100.0\r\n\t) violated_rows\r\n) violated_row_count,\r\n( \r\n\tSELECT COUNT_BIG(*) AS num_rows\r\n\tFROM cdm_ibm_mdcd_v993.dbo.measurement m\r\n\t\r\n\tWHERE measurement_concept_id =  3021044\r\n\tAND unit_concept_id = 8554\r\n\tAND value_as_number IS NOT NULL\r\n) denominator\r\n;","CHECK_NAME":"plausibleValueHigh","CHECK_LEVEL":"CONCEPT","CHECK_DESCRIPTION":"For the combination of CONCEPT_ID  3021044 (Iron binding capacity [Mass/volume] in Serum or Plasma) and UNIT_CONCEPT_ID 8554 (percent), the number and percent of records that have a value higher than     100.0.","CDM_TABLE_NAME":"MEASUREMENT","CDM_FIELD_NAME":"MEASUREMENT_CONCEPT_ID","CONCEPT_ID":" 3021044","UNIT_CONCEPT_ID":"8554","SQL_FILE":"concept_plausible_value_high.sql","CATEGORY":"Plausibility","SUBCATEGORY":"Atemporal","CONTEXT":"Verification","checkId":2506,"FAILED":0,"THRESHOLD_VALUE":5,"_row":"19.525"},{"NUM_VIOLATED_ROWS":0,"PCT_VIOLATED_ROWS":0,"NUM_DENOMINATOR_ROWS":0,"EXECUTION_TIME":"2.547924 secs","QUERY_TEXT":"\r\n/*********\r\nCONCEPT LEVEL check:\r\nPLAUSIBLE_VALUE_HIGH - find any MEASUREMENT records that have VALUE_AS_NUMBER with non-null value > plausible high value\r\n\r\nParameters used in this template:\r\ncdmDatabaseSchema = cdm_ibm_mdcd_v993.dbo\r\nconceptId =  3021044\r\nunitConceptId = 8749\r\nplausibleValueHigh =    1000.0\r\n\r\n**********/\r\n\r\n\r\nSELECT num_violated_rows, CASE WHEN denominator.num_rows = 0 THEN 0 ELSE 1.0*num_violated_rows/denominator.num_rows END  AS pct_violated_rows,\r\n  denominator.num_rows as num_denominator_rows\r\nFROM\r\n(\r\n\tSELECT COUNT_BIG(*) AS num_violated_rows\r\n\tFROM\r\n\t(\r\n\t\tSELECT m.* \r\n\t\tFROM cdm_ibm_mdcd_v993.dbo.measurement m\r\n\t\t\r\n\t\tWHERE m.measurement_concept_id =  3021044\r\n\t\tAND m.unit_concept_id = 8749\r\n\t\tAND m.value_as_number IS NOT NULL\r\n\t\tAND m.value_as_number >    1000.0\r\n\t) violated_rows\r\n) violated_row_count,\r\n( \r\n\tSELECT COUNT_BIG(*) AS num_rows\r\n\tFROM cdm_ibm_mdcd_v993.dbo.measurement m\r\n\t\r\n\tWHERE measurement_concept_id =  3021044\r\n\tAND unit_concept_id = 8749\r\n\tAND value_as_number IS NOT NULL\r\n) denominator\r\n;","CHECK_NAME":"plausibleValueHigh","CHECK_LEVEL":"CONCEPT","CHECK_DESCRIPTION":"For the combination of CONCEPT_ID  3021044 (Iron binding capacity [Mass/volume] in Serum or Plasma) and UNIT_CONCEPT_ID 8749 (micromole per liter), the number and percent of records that have a value higher than    1000.0.","CDM_TABLE_NAME":"MEASUREMENT","CDM_FIELD_NAME":"MEASUREMENT_CONCEPT_ID","CONCEPT_ID":" 3021044","UNIT_CONCEPT_ID":"8749","SQL_FILE":"concept_plausible_value_high.sql","CATEGORY":"Plausibility","SUBCATEGORY":"Atemporal","CONTEXT":"Verification","checkId":2507,"FAILED":0,"THRESHOLD_VALUE":5,"_row":"19.526"},{"NUM_VIOLATED_ROWS":0,"PCT_VIOLATED_ROWS":0,"NUM_DENOMINATOR_ROWS":0,"EXECUTION_TIME":"2.165943 secs","QUERY_TEXT":"\r\n/*********\r\nCONCEPT LEVEL check:\r\nPLAUSIBLE_VALUE_HIGH - find any MEASUREMENT records that have VALUE_AS_NUMBER with non-null value > plausible high value\r\n\r\nParameters used in this template:\r\ncdmDatabaseSchema = cdm_ibm_mdcd_v993.dbo\r\nconceptId =  3021044\r\nunitConceptId = 8837\r\nplausibleValueHigh =     500.0\r\n\r\n**********/\r\n\r\n\r\nSELECT num_violated_rows, CASE WHEN denominator.num_rows = 0 THEN 0 ELSE 1.0*num_violated_rows/denominator.num_rows END  AS pct_violated_rows,\r\n  denominator.num_rows as num_denominator_rows\r\nFROM\r\n(\r\n\tSELECT COUNT_BIG(*) AS num_violated_rows\r\n\tFROM\r\n\t(\r\n\t\tSELECT m.* \r\n\t\tFROM cdm_ibm_mdcd_v993.dbo.measurement m\r\n\t\t\r\n\t\tWHERE m.measurement_concept_id =  3021044\r\n\t\tAND m.unit_concept_id = 8837\r\n\t\tAND m.value_as_number IS NOT NULL\r\n\t\tAND m.value_as_number >     500.0\r\n\t) violated_rows\r\n) violated_row_count,\r\n( \r\n\tSELECT COUNT_BIG(*) AS num_rows\r\n\tFROM cdm_ibm_mdcd_v993.dbo.measurement m\r\n\t\r\n\tWHERE measurement_concept_id =  3021044\r\n\tAND unit_concept_id = 8837\r\n\tAND value_as_number IS NOT NULL\r\n) denominator\r\n;","CHECK_NAME":"plausibleValueHigh","CHECK_LEVEL":"CONCEPT","CHECK_DESCRIPTION":"For the combination of CONCEPT_ID  3021044 (Iron binding capacity [Mass/volume] in Serum or Plasma) and UNIT_CONCEPT_ID 8837 (microgram per deciliter), the number and percent of records that have a value higher than     500.0.","CDM_TABLE_NAME":"MEASUREMENT","CDM_FIELD_NAME":"MEASUREMENT_CONCEPT_ID","CONCEPT_ID":" 3021044","UNIT_CONCEPT_ID":"8837","SQL_FILE":"concept_plausible_value_high.sql","CATEGORY":"Plausibility","SUBCATEGORY":"Atemporal","CONTEXT":"Verification","checkId":2508,"FAILED":0,"THRESHOLD_VALUE":5,"_row":"19.527"},{"NUM_VIOLATED_ROWS":0,"PCT_VIOLATED_ROWS":0,"NUM_DENOMINATOR_ROWS":0,"EXECUTION_TIME":"3.170919 secs","QUERY_TEXT":"\r\n/*********\r\nCONCEPT LEVEL check:\r\nPLAUSIBLE_VALUE_HIGH - find any MEASUREMENT records that have VALUE_AS_NUMBER with non-null value > plausible high value\r\n\r\nParameters used in this template:\r\ncdmDatabaseSchema = cdm_ibm_mdcd_v993.dbo\r\nconceptId =  3021119\r\nunitConceptId = 8753\r\nplausibleValueHigh =       4.0\r\n\r\n**********/\r\n\r\n\r\nSELECT num_violated_rows, CASE WHEN denominator.num_rows = 0 THEN 0 ELSE 1.0*num_violated_rows/denominator.num_rows END  AS pct_violated_rows,\r\n  denominator.num_rows as num_denominator_rows\r\nFROM\r\n(\r\n\tSELECT COUNT_BIG(*) AS num_violated_rows\r\n\tFROM\r\n\t(\r\n\t\tSELECT m.* \r\n\t\tFROM cdm_ibm_mdcd_v993.dbo.measurement m\r\n\t\t\r\n\t\tWHERE m.measurement_concept_id =  3021119\r\n\t\tAND m.unit_concept_id = 8753\r\n\t\tAND m.value_as_number IS NOT NULL\r\n\t\tAND m.value_as_number >       4.0\r\n\t) violated_rows\r\n) violated_row_count,\r\n( \r\n\tSELECT COUNT_BIG(*) AS num_rows\r\n\tFROM cdm_ibm_mdcd_v993.dbo.measurement m\r\n\t\r\n\tWHERE measurement_concept_id =  3021119\r\n\tAND unit_concept_id = 8753\r\n\tAND value_as_number IS NOT NULL\r\n) denominator\r\n;","CHECK_NAME":"plausibleValueHigh","CHECK_LEVEL":"CONCEPT","CHECK_DESCRIPTION":"For the combination of CONCEPT_ID  3021119 (Calcium.ionized [Moles/volume] in Blood) and UNIT_CONCEPT_ID 8753 (millimole per liter), the number and percent of records that have a value higher than       4.0.","CDM_TABLE_NAME":"MEASUREMENT","CDM_FIELD_NAME":"MEASUREMENT_CONCEPT_ID","CONCEPT_ID":" 3021119","UNIT_CONCEPT_ID":"8753","SQL_FILE":"concept_plausible_value_high.sql","CATEGORY":"Plausibility","SUBCATEGORY":"Atemporal","CONTEXT":"Verification","checkId":2509,"FAILED":0,"THRESHOLD_VALUE":5,"_row":"19.528"},{"NUM_VIOLATED_ROWS":0,"PCT_VIOLATED_ROWS":0,"NUM_DENOMINATOR_ROWS":0,"EXECUTION_TIME":"2.289954 secs","QUERY_TEXT":"\r\n/*********\r\nCONCEPT LEVEL check:\r\nPLAUSIBLE_VALUE_HIGH - find any MEASUREMENT records that have VALUE_AS_NUMBER with non-null value > plausible high value\r\n\r\nParameters used in this template:\r\ncdmDatabaseSchema = cdm_ibm_mdcd_v993.dbo\r\nconceptId =  3021119\r\nunitConceptId = 8840\r\nplausibleValueHigh =       9.0\r\n\r\n**********/\r\n\r\n\r\nSELECT num_violated_rows, CASE WHEN denominator.num_rows = 0 THEN 0 ELSE 1.0*num_violated_rows/denominator.num_rows END  AS pct_violated_rows,\r\n  denominator.num_rows as num_denominator_rows\r\nFROM\r\n(\r\n\tSELECT COUNT_BIG(*) AS num_violated_rows\r\n\tFROM\r\n\t(\r\n\t\tSELECT m.* \r\n\t\tFROM cdm_ibm_mdcd_v993.dbo.measurement m\r\n\t\t\r\n\t\tWHERE m.measurement_concept_id =  3021119\r\n\t\tAND m.unit_concept_id = 8840\r\n\t\tAND m.value_as_number IS NOT NULL\r\n\t\tAND m.value_as_number >       9.0\r\n\t) violated_rows\r\n) violated_row_count,\r\n( \r\n\tSELECT COUNT_BIG(*) AS num_rows\r\n\tFROM cdm_ibm_mdcd_v993.dbo.measurement m\r\n\t\r\n\tWHERE measurement_concept_id =  3021119\r\n\tAND unit_concept_id = 8840\r\n\tAND value_as_number IS NOT NULL\r\n) denominator\r\n;","CHECK_NAME":"plausibleValueHigh","CHECK_LEVEL":"CONCEPT","CHECK_DESCRIPTION":"For the combination of CONCEPT_ID  3021119 (Calcium.ionized [Moles/volume] in Blood) and UNIT_CONCEPT_ID 8840 (milligram per deciliter), the number and percent of records that have a value higher than       9.0.","CDM_TABLE_NAME":"MEASUREMENT","CDM_FIELD_NAME":"MEASUREMENT_CONCEPT_ID","CONCEPT_ID":" 3021119","UNIT_CONCEPT_ID":"8840","SQL_FILE":"concept_plausible_value_high.sql","CATEGORY":"Plausibility","SUBCATEGORY":"Atemporal","CONTEXT":"Verification","checkId":2510,"FAILED":0,"THRESHOLD_VALUE":5,"_row":"19.529"},{"NUM_VIOLATED_ROWS":0,"PCT_VIOLATED_ROWS":0,"NUM_DENOMINATOR_ROWS":0,"EXECUTION_TIME":"0.604929 secs","QUERY_TEXT":"\r\n/*********\r\nCONCEPT LEVEL check:\r\nPLAUSIBLE_VALUE_HIGH - find any MEASUREMENT records that have VALUE_AS_NUMBER with non-null value > plausible high value\r\n\r\nParameters used in this template:\r\ncdmDatabaseSchema = cdm_ibm_mdcd_v993.dbo\r\nconceptId =  3021119\r\nunitConceptId = 9557\r\nplausibleValueHigh =       2.0\r\n\r\n**********/\r\n\r\n\r\nSELECT num_violated_rows, CASE WHEN denominator.num_rows = 0 THEN 0 ELSE 1.0*num_violated_rows/denominator.num_rows END  AS pct_violated_rows,\r\n  denominator.num_rows as num_denominator_rows\r\nFROM\r\n(\r\n\tSELECT COUNT_BIG(*) AS num_violated_rows\r\n\tFROM\r\n\t(\r\n\t\tSELECT m.* \r\n\t\tFROM cdm_ibm_mdcd_v993.dbo.measurement m\r\n\t\t\r\n\t\tWHERE m.measurement_concept_id =  3021119\r\n\t\tAND m.unit_concept_id = 9557\r\n\t\tAND m.value_as_number IS NOT NULL\r\n\t\tAND m.value_as_number >       2.0\r\n\t) violated_rows\r\n) violated_row_count,\r\n( \r\n\tSELECT COUNT_BIG(*) AS num_rows\r\n\tFROM cdm_ibm_mdcd_v993.dbo.measurement m\r\n\t\r\n\tWHERE measurement_concept_id =  3021119\r\n\tAND unit_concept_id = 9557\r\n\tAND value_as_number IS NOT NULL\r\n) denominator\r\n;","CHECK_NAME":"plausibleValueHigh","CHECK_LEVEL":"CONCEPT","CHECK_DESCRIPTION":"For the combination of CONCEPT_ID  3021119 (Calcium.ionized [Moles/volume] in Blood) and UNIT_CONCEPT_ID 9557 (milliequivalent per liter), the number and percent of records that have a value higher than       2.0.","CDM_TABLE_NAME":"MEASUREMENT","CDM_FIELD_NAME":"MEASUREMENT_CONCEPT_ID","CONCEPT_ID":" 3021119","UNIT_CONCEPT_ID":"9557","SQL_FILE":"concept_plausible_value_high.sql","CATEGORY":"Plausibility","SUBCATEGORY":"Atemporal","CONTEXT":"Verification","checkId":2511,"FAILED":0,"THRESHOLD_VALUE":5,"_row":"19.530"},{"NUM_VIOLATED_ROWS":0,"PCT_VIOLATED_ROWS":0,"NUM_DENOMINATOR_ROWS":0,"EXECUTION_TIME":"1.450965 secs","QUERY_TEXT":"\r\n/*********\r\nCONCEPT LEVEL check:\r\nPLAUSIBLE_VALUE_HIGH - find any MEASUREMENT records that have VALUE_AS_NUMBER with non-null value > plausible high value\r\n\r\nParameters used in this template:\r\ncdmDatabaseSchema = cdm_ibm_mdcd_v993.dbo\r\nconceptId =  3021447\r\nunitConceptId = 8876\r\nplausibleValueHigh =     127.0\r\n\r\n**********/\r\n\r\n\r\nSELECT num_violated_rows, CASE WHEN denominator.num_rows = 0 THEN 0 ELSE 1.0*num_violated_rows/denominator.num_rows END  AS pct_violated_rows,\r\n  denominator.num_rows as num_denominator_rows\r\nFROM\r\n(\r\n\tSELECT COUNT_BIG(*) AS num_violated_rows\r\n\tFROM\r\n\t(\r\n\t\tSELECT m.* \r\n\t\tFROM cdm_ibm_mdcd_v993.dbo.measurement m\r\n\t\t\r\n\t\tWHERE m.measurement_concept_id =  3021447\r\n\t\tAND m.unit_concept_id = 8876\r\n\t\tAND m.value_as_number IS NOT NULL\r\n\t\tAND m.value_as_number >     127.0\r\n\t) violated_rows\r\n) violated_row_count,\r\n( \r\n\tSELECT COUNT_BIG(*) AS num_rows\r\n\tFROM cdm_ibm_mdcd_v993.dbo.measurement m\r\n\t\r\n\tWHERE measurement_concept_id =  3021447\r\n\tAND unit_concept_id = 8876\r\n\tAND value_as_number IS NOT NULL\r\n) denominator\r\n;","CHECK_NAME":"plausibleValueHigh","CHECK_LEVEL":"CONCEPT","CHECK_DESCRIPTION":"For the combination of CONCEPT_ID  3021447 (Carbon dioxide [Partial pressure] in Venous blood) and UNIT_CONCEPT_ID 8876 (millimeter mercury column), the number and percent of records that have a value higher than     127.0.","CDM_TABLE_NAME":"MEASUREMENT","CDM_FIELD_NAME":"MEASUREMENT_CONCEPT_ID","CONCEPT_ID":" 3021447","UNIT_CONCEPT_ID":"8876","SQL_FILE":"concept_plausible_value_high.sql","CATEGORY":"Plausibility","SUBCATEGORY":"Atemporal","CONTEXT":"Verification","checkId":2512,"FAILED":0,"THRESHOLD_VALUE":5,"_row":"19.531"},{"NUM_VIOLATED_ROWS":0,"PCT_VIOLATED_ROWS":0,"NUM_DENOMINATOR_ROWS":0,"EXECUTION_TIME":"0.890987 secs","QUERY_TEXT":"\r\n/*********\r\nCONCEPT LEVEL check:\r\nPLAUSIBLE_VALUE_HIGH - find any MEASUREMENT records that have VALUE_AS_NUMBER with non-null value > plausible high value\r\n\r\nParameters used in this template:\r\ncdmDatabaseSchema = cdm_ibm_mdcd_v993.dbo\r\nconceptId =  3021614\r\nunitConceptId = 8985\r\nplausibleValueHigh =     100.0\r\n\r\n**********/\r\n\r\n\r\nSELECT num_violated_rows, CASE WHEN denominator.num_rows = 0 THEN 0 ELSE 1.0*num_violated_rows/denominator.num_rows END  AS pct_violated_rows,\r\n  denominator.num_rows as num_denominator_rows\r\nFROM\r\n(\r\n\tSELECT COUNT_BIG(*) AS num_violated_rows\r\n\tFROM\r\n\t(\r\n\t\tSELECT m.* \r\n\t\tFROM cdm_ibm_mdcd_v993.dbo.measurement m\r\n\t\t\r\n\t\tWHERE m.measurement_concept_id =  3021614\r\n\t\tAND m.unit_concept_id = 8985\r\n\t\tAND m.value_as_number IS NOT NULL\r\n\t\tAND m.value_as_number >     100.0\r\n\t) violated_rows\r\n) violated_row_count,\r\n( \r\n\tSELECT COUNT_BIG(*) AS num_rows\r\n\tFROM cdm_ibm_mdcd_v993.dbo.measurement m\r\n\t\r\n\tWHERE measurement_concept_id =  3021614\r\n\tAND unit_concept_id = 8985\r\n\tAND value_as_number IS NOT NULL\r\n) denominator\r\n;","CHECK_NAME":"plausibleValueHigh","CHECK_LEVEL":"CONCEPT","CHECK_DESCRIPTION":"For the combination of CONCEPT_ID  3021614 (Rheumatoid factor [Units/volume] in Serum or Plasma) and UNIT_CONCEPT_ID 8985 (international unit per milliliter), the number and percent of records that have a value higher than     100.0.","CDM_TABLE_NAME":"MEASUREMENT","CDM_FIELD_NAME":"MEASUREMENT_CONCEPT_ID","CONCEPT_ID":" 3021614","UNIT_CONCEPT_ID":"8985","SQL_FILE":"concept_plausible_value_high.sql","CATEGORY":"Plausibility","SUBCATEGORY":"Atemporal","CONTEXT":"Verification","checkId":2513,"FAILED":0,"THRESHOLD_VALUE":5,"_row":"19.532"},{"NUM_VIOLATED_ROWS":0,"PCT_VIOLATED_ROWS":0,"NUM_DENOMINATOR_ROWS":0,"EXECUTION_TIME":"0.655973 secs","QUERY_TEXT":"\r\n/*********\r\nCONCEPT LEVEL check:\r\nPLAUSIBLE_VALUE_HIGH - find any MEASUREMENT records that have VALUE_AS_NUMBER with non-null value > plausible high value\r\n\r\nParameters used in this template:\r\ncdmDatabaseSchema = cdm_ibm_mdcd_v993.dbo\r\nconceptId =  3021717\r\nunitConceptId = 8554\r\nplausibleValueHigh =      40.0\r\n\r\n**********/\r\n\r\n\r\nSELECT num_violated_rows, CASE WHEN denominator.num_rows = 0 THEN 0 ELSE 1.0*num_violated_rows/denominator.num_rows END  AS pct_violated_rows,\r\n  denominator.num_rows as num_denominator_rows\r\nFROM\r\n(\r\n\tSELECT COUNT_BIG(*) AS num_violated_rows\r\n\tFROM\r\n\t(\r\n\t\tSELECT m.* \r\n\t\tFROM cdm_ibm_mdcd_v993.dbo.measurement m\r\n\t\t\r\n\t\tWHERE m.measurement_concept_id =  3021717\r\n\t\tAND m.unit_concept_id = 8554\r\n\t\tAND m.value_as_number IS NOT NULL\r\n\t\tAND m.value_as_number >      40.0\r\n\t) violated_rows\r\n) violated_row_count,\r\n( \r\n\tSELECT COUNT_BIG(*) AS num_rows\r\n\tFROM cdm_ibm_mdcd_v993.dbo.measurement m\r\n\t\r\n\tWHERE measurement_concept_id =  3021717\r\n\tAND unit_concept_id = 8554\r\n\tAND value_as_number IS NOT NULL\r\n) denominator\r\n;","CHECK_NAME":"plausibleValueHigh","CHECK_LEVEL":"CONCEPT","CHECK_DESCRIPTION":"For the combination of CONCEPT_ID  3021717 (Triiodothyronine resin uptake (T3RU) in Serum or Plasma) and UNIT_CONCEPT_ID 8554 (percent), the number and percent of records that have a value higher than      40.0.","CDM_TABLE_NAME":"MEASUREMENT","CDM_FIELD_NAME":"MEASUREMENT_CONCEPT_ID","CONCEPT_ID":" 3021717","UNIT_CONCEPT_ID":"8554","SQL_FILE":"concept_plausible_value_high.sql","CATEGORY":"Plausibility","SUBCATEGORY":"Atemporal","CONTEXT":"Verification","checkId":2514,"FAILED":0,"THRESHOLD_VALUE":5,"_row":"19.533"},{"NUM_VIOLATED_ROWS":0,"PCT_VIOLATED_ROWS":0,"NUM_DENOMINATOR_ROWS":0,"EXECUTION_TIME":"0.597994 secs","QUERY_TEXT":"\r\n/*********\r\nCONCEPT LEVEL check:\r\nPLAUSIBLE_VALUE_HIGH - find any MEASUREMENT records that have VALUE_AS_NUMBER with non-null value > plausible high value\r\n\r\nParameters used in this template:\r\ncdmDatabaseSchema = cdm_ibm_mdcd_v993.dbo\r\nconceptId =  3021737\r\nunitConceptId = 8840\r\nplausibleValueHigh =     200.0\r\n\r\n**********/\r\n\r\n\r\nSELECT num_violated_rows, CASE WHEN denominator.num_rows = 0 THEN 0 ELSE 1.0*num_violated_rows/denominator.num_rows END  AS pct_violated_rows,\r\n  denominator.num_rows as num_denominator_rows\r\nFROM\r\n(\r\n\tSELECT COUNT_BIG(*) AS num_violated_rows\r\n\tFROM\r\n\t(\r\n\t\tSELECT m.* \r\n\t\tFROM cdm_ibm_mdcd_v993.dbo.measurement m\r\n\t\t\r\n\t\tWHERE m.measurement_concept_id =  3021737\r\n\t\tAND m.unit_concept_id = 8840\r\n\t\tAND m.value_as_number IS NOT NULL\r\n\t\tAND m.value_as_number >     200.0\r\n\t) violated_rows\r\n) violated_row_count,\r\n( \r\n\tSELECT COUNT_BIG(*) AS num_rows\r\n\tFROM cdm_ibm_mdcd_v993.dbo.measurement m\r\n\t\r\n\tWHERE measurement_concept_id =  3021737\r\n\tAND unit_concept_id = 8840\r\n\tAND value_as_number IS NOT NULL\r\n) denominator\r\n;","CHECK_NAME":"plausibleValueHigh","CHECK_LEVEL":"CONCEPT","CHECK_DESCRIPTION":"For the combination of CONCEPT_ID  3021737 (Glucose [Mass/volume] in Serum or Plasma --2 hours post meal) and UNIT_CONCEPT_ID 8840 (milligram per deciliter), the number and percent of records that have a value higher than     200.0.","CDM_TABLE_NAME":"MEASUREMENT","CDM_FIELD_NAME":"MEASUREMENT_CONCEPT_ID","CONCEPT_ID":" 3021737","UNIT_CONCEPT_ID":"8840","SQL_FILE":"concept_plausible_value_high.sql","CATEGORY":"Plausibility","SUBCATEGORY":"Atemporal","CONTEXT":"Verification","checkId":2515,"FAILED":0,"THRESHOLD_VALUE":5,"_row":"19.534"},{"NUM_VIOLATED_ROWS":0,"PCT_VIOLATED_ROWS":0,"NUM_DENOMINATOR_ROWS":0,"EXECUTION_TIME":"0.931979 secs","QUERY_TEXT":"\r\n/*********\r\nCONCEPT LEVEL check:\r\nPLAUSIBLE_VALUE_HIGH - find any MEASUREMENT records that have VALUE_AS_NUMBER with non-null value > plausible high value\r\n\r\nParameters used in this template:\r\ncdmDatabaseSchema = cdm_ibm_mdcd_v993.dbo\r\nconceptId =  3022038\r\nunitConceptId = 8840\r\nplausibleValueHigh =    1000.0\r\n\r\n**********/\r\n\r\n\r\nSELECT num_violated_rows, CASE WHEN denominator.num_rows = 0 THEN 0 ELSE 1.0*num_violated_rows/denominator.num_rows END  AS pct_violated_rows,\r\n  denominator.num_rows as num_denominator_rows\r\nFROM\r\n(\r\n\tSELECT COUNT_BIG(*) AS num_violated_rows\r\n\tFROM\r\n\t(\r\n\t\tSELECT m.* \r\n\t\tFROM cdm_ibm_mdcd_v993.dbo.measurement m\r\n\t\t\r\n\t\tWHERE m.measurement_concept_id =  3022038\r\n\t\tAND m.unit_concept_id = 8840\r\n\t\tAND m.value_as_number IS NOT NULL\r\n\t\tAND m.value_as_number >    1000.0\r\n\t) violated_rows\r\n) violated_row_count,\r\n( \r\n\tSELECT COUNT_BIG(*) AS num_rows\r\n\tFROM cdm_ibm_mdcd_v993.dbo.measurement m\r\n\t\r\n\tWHERE measurement_concept_id =  3022038\r\n\tAND unit_concept_id = 8840\r\n\tAND value_as_number IS NOT NULL\r\n) denominator\r\n;","CHECK_NAME":"plausibleValueHigh","CHECK_LEVEL":"CONCEPT","CHECK_DESCRIPTION":"For the combination of CONCEPT_ID  3022038 (Triglyceride [Mass/volume] in Blood) and UNIT_CONCEPT_ID 8840 (milligram per deciliter), the number and percent of records that have a value higher than    1000.0.","CDM_TABLE_NAME":"MEASUREMENT","CDM_FIELD_NAME":"MEASUREMENT_CONCEPT_ID","CONCEPT_ID":" 3022038","UNIT_CONCEPT_ID":"8840","SQL_FILE":"concept_plausible_value_high.sql","CATEGORY":"Plausibility","SUBCATEGORY":"Atemporal","CONTEXT":"Verification","checkId":2516,"FAILED":0,"THRESHOLD_VALUE":5,"_row":"19.535"},{"NUM_VIOLATED_ROWS":0,"PCT_VIOLATED_ROWS":0,"NUM_DENOMINATOR_ROWS":0,"EXECUTION_TIME":"1.443972 secs","QUERY_TEXT":"\r\n/*********\r\nCONCEPT LEVEL check:\r\nPLAUSIBLE_VALUE_HIGH - find any MEASUREMENT records that have VALUE_AS_NUMBER with non-null value > plausible high value\r\n\r\nParameters used in this template:\r\ncdmDatabaseSchema = cdm_ibm_mdcd_v993.dbo\r\nconceptId =  3022096\r\nunitConceptId = 8554\r\nplausibleValueHigh =       2.0\r\n\r\n**********/\r\n\r\n\r\nSELECT num_violated_rows, CASE WHEN denominator.num_rows = 0 THEN 0 ELSE 1.0*num_violated_rows/denominator.num_rows END  AS pct_violated_rows,\r\n  denominator.num_rows as num_denominator_rows\r\nFROM\r\n(\r\n\tSELECT COUNT_BIG(*) AS num_violated_rows\r\n\tFROM\r\n\t(\r\n\t\tSELECT m.* \r\n\t\tFROM cdm_ibm_mdcd_v993.dbo.measurement m\r\n\t\t\r\n\t\tWHERE m.measurement_concept_id =  3022096\r\n\t\tAND m.unit_concept_id = 8554\r\n\t\tAND m.value_as_number IS NOT NULL\r\n\t\tAND m.value_as_number >       2.0\r\n\t) violated_rows\r\n) violated_row_count,\r\n( \r\n\tSELECT COUNT_BIG(*) AS num_rows\r\n\tFROM cdm_ibm_mdcd_v993.dbo.measurement m\r\n\t\r\n\tWHERE measurement_concept_id =  3022096\r\n\tAND unit_concept_id = 8554\r\n\tAND value_as_number IS NOT NULL\r\n) denominator\r\n;","CHECK_NAME":"plausibleValueHigh","CHECK_LEVEL":"CONCEPT","CHECK_DESCRIPTION":"For the combination of CONCEPT_ID  3022096 (Basophils/100 leukocytes in Blood) and UNIT_CONCEPT_ID 8554 (percent), the number and percent of records that have a value higher than       2.0.","CDM_TABLE_NAME":"MEASUREMENT","CDM_FIELD_NAME":"MEASUREMENT_CONCEPT_ID","CONCEPT_ID":" 3022096","UNIT_CONCEPT_ID":"8554","SQL_FILE":"concept_plausible_value_high.sql","CATEGORY":"Plausibility","SUBCATEGORY":"Atemporal","CONTEXT":"Verification","checkId":2517,"FAILED":0,"THRESHOLD_VALUE":5,"_row":"19.536"},{"NUM_VIOLATED_ROWS":0,"PCT_VIOLATED_ROWS":0,"NUM_DENOMINATOR_ROWS":0,"EXECUTION_TIME":"1.415961 secs","QUERY_TEXT":"\r\n/*********\r\nCONCEPT LEVEL check:\r\nPLAUSIBLE_VALUE_HIGH - find any MEASUREMENT records that have VALUE_AS_NUMBER with non-null value > plausible high value\r\n\r\nParameters used in this template:\r\ncdmDatabaseSchema = cdm_ibm_mdcd_v993.dbo\r\nconceptId =  3022192\r\nunitConceptId = 8554\r\nplausibleValueHigh =     100.0\r\n\r\n**********/\r\n\r\n\r\nSELECT num_violated_rows, CASE WHEN denominator.num_rows = 0 THEN 0 ELSE 1.0*num_violated_rows/denominator.num_rows END  AS pct_violated_rows,\r\n  denominator.num_rows as num_denominator_rows\r\nFROM\r\n(\r\n\tSELECT COUNT_BIG(*) AS num_violated_rows\r\n\tFROM\r\n\t(\r\n\t\tSELECT m.* \r\n\t\tFROM cdm_ibm_mdcd_v993.dbo.measurement m\r\n\t\t\r\n\t\tWHERE m.measurement_concept_id =  3022192\r\n\t\tAND m.unit_concept_id = 8554\r\n\t\tAND m.value_as_number IS NOT NULL\r\n\t\tAND m.value_as_number >     100.0\r\n\t) violated_rows\r\n) violated_row_count,\r\n( \r\n\tSELECT COUNT_BIG(*) AS num_rows\r\n\tFROM cdm_ibm_mdcd_v993.dbo.measurement m\r\n\t\r\n\tWHERE measurement_concept_id =  3022192\r\n\tAND unit_concept_id = 8554\r\n\tAND value_as_number IS NOT NULL\r\n) denominator\r\n;","CHECK_NAME":"plausibleValueHigh","CHECK_LEVEL":"CONCEPT","CHECK_DESCRIPTION":"For the combination of CONCEPT_ID  3022192 (Triglyceride [Mass/volume] in Serum or Plasma) and UNIT_CONCEPT_ID 8554 (percent), the number and percent of records that have a value higher than     100.0.","CDM_TABLE_NAME":"MEASUREMENT","CDM_FIELD_NAME":"MEASUREMENT_CONCEPT_ID","CONCEPT_ID":" 3022192","UNIT_CONCEPT_ID":"8554","SQL_FILE":"concept_plausible_value_high.sql","CATEGORY":"Plausibility","SUBCATEGORY":"Atemporal","CONTEXT":"Verification","checkId":2518,"FAILED":0,"THRESHOLD_VALUE":5,"_row":"19.537"},{"NUM_VIOLATED_ROWS":0,"PCT_VIOLATED_ROWS":0,"NUM_DENOMINATOR_ROWS":0,"EXECUTION_TIME":"1.382964 secs","QUERY_TEXT":"\r\n/*********\r\nCONCEPT LEVEL check:\r\nPLAUSIBLE_VALUE_HIGH - find any MEASUREMENT records that have VALUE_AS_NUMBER with non-null value > plausible high value\r\n\r\nParameters used in this template:\r\ncdmDatabaseSchema = cdm_ibm_mdcd_v993.dbo\r\nconceptId =  3022192\r\nunitConceptId = 8753\r\nplausibleValueHigh =      10.0\r\n\r\n**********/\r\n\r\n\r\nSELECT num_violated_rows, CASE WHEN denominator.num_rows = 0 THEN 0 ELSE 1.0*num_violated_rows/denominator.num_rows END  AS pct_violated_rows,\r\n  denominator.num_rows as num_denominator_rows\r\nFROM\r\n(\r\n\tSELECT COUNT_BIG(*) AS num_violated_rows\r\n\tFROM\r\n\t(\r\n\t\tSELECT m.* \r\n\t\tFROM cdm_ibm_mdcd_v993.dbo.measurement m\r\n\t\t\r\n\t\tWHERE m.measurement_concept_id =  3022192\r\n\t\tAND m.unit_concept_id = 8753\r\n\t\tAND m.value_as_number IS NOT NULL\r\n\t\tAND m.value_as_number >      10.0\r\n\t) violated_rows\r\n) violated_row_count,\r\n( \r\n\tSELECT COUNT_BIG(*) AS num_rows\r\n\tFROM cdm_ibm_mdcd_v993.dbo.measurement m\r\n\t\r\n\tWHERE measurement_concept_id =  3022192\r\n\tAND unit_concept_id = 8753\r\n\tAND value_as_number IS NOT NULL\r\n) denominator\r\n;","CHECK_NAME":"plausibleValueHigh","CHECK_LEVEL":"CONCEPT","CHECK_DESCRIPTION":"For the combination of CONCEPT_ID  3022192 (Triglyceride [Mass/volume] in Serum or Plasma) and UNIT_CONCEPT_ID 8753 (millimole per liter), the number and percent of records that have a value higher than      10.0.","CDM_TABLE_NAME":"MEASUREMENT","CDM_FIELD_NAME":"MEASUREMENT_CONCEPT_ID","CONCEPT_ID":" 3022192","UNIT_CONCEPT_ID":"8753","SQL_FILE":"concept_plausible_value_high.sql","CATEGORY":"Plausibility","SUBCATEGORY":"Atemporal","CONTEXT":"Verification","checkId":2519,"FAILED":0,"THRESHOLD_VALUE":5,"_row":"19.538"},{"NUM_VIOLATED_ROWS":0,"PCT_VIOLATED_ROWS":0,"NUM_DENOMINATOR_ROWS":0,"EXECUTION_TIME":"1.389965 secs","QUERY_TEXT":"\r\n/*********\r\nCONCEPT LEVEL check:\r\nPLAUSIBLE_VALUE_HIGH - find any MEASUREMENT records that have VALUE_AS_NUMBER with non-null value > plausible high value\r\n\r\nParameters used in this template:\r\ncdmDatabaseSchema = cdm_ibm_mdcd_v993.dbo\r\nconceptId =  3022192\r\nunitConceptId = 8840\r\nplausibleValueHigh =    1000.0\r\n\r\n**********/\r\n\r\n\r\nSELECT num_violated_rows, CASE WHEN denominator.num_rows = 0 THEN 0 ELSE 1.0*num_violated_rows/denominator.num_rows END  AS pct_violated_rows,\r\n  denominator.num_rows as num_denominator_rows\r\nFROM\r\n(\r\n\tSELECT COUNT_BIG(*) AS num_violated_rows\r\n\tFROM\r\n\t(\r\n\t\tSELECT m.* \r\n\t\tFROM cdm_ibm_mdcd_v993.dbo.measurement m\r\n\t\t\r\n\t\tWHERE m.measurement_concept_id =  3022192\r\n\t\tAND m.unit_concept_id = 8840\r\n\t\tAND m.value_as_number IS NOT NULL\r\n\t\tAND m.value_as_number >    1000.0\r\n\t) violated_rows\r\n) violated_row_count,\r\n( \r\n\tSELECT COUNT_BIG(*) AS num_rows\r\n\tFROM cdm_ibm_mdcd_v993.dbo.measurement m\r\n\t\r\n\tWHERE measurement_concept_id =  3022192\r\n\tAND unit_concept_id = 8840\r\n\tAND value_as_number IS NOT NULL\r\n) denominator\r\n;","CHECK_NAME":"plausibleValueHigh","CHECK_LEVEL":"CONCEPT","CHECK_DESCRIPTION":"For the combination of CONCEPT_ID  3022192 (Triglyceride [Mass/volume] in Serum or Plasma) and UNIT_CONCEPT_ID 8840 (milligram per deciliter), the number and percent of records that have a value higher than    1000.0.","CDM_TABLE_NAME":"MEASUREMENT","CDM_FIELD_NAME":"MEASUREMENT_CONCEPT_ID","CONCEPT_ID":" 3022192","UNIT_CONCEPT_ID":"8840","SQL_FILE":"concept_plausible_value_high.sql","CATEGORY":"Plausibility","SUBCATEGORY":"Atemporal","CONTEXT":"Verification","checkId":2520,"FAILED":0,"THRESHOLD_VALUE":5,"_row":"19.539"},{"NUM_VIOLATED_ROWS":0,"PCT_VIOLATED_ROWS":0,"NUM_DENOMINATOR_ROWS":0,"EXECUTION_TIME":"1.546949 secs","QUERY_TEXT":"\r\n/*********\r\nCONCEPT LEVEL check:\r\nPLAUSIBLE_VALUE_HIGH - find any MEASUREMENT records that have VALUE_AS_NUMBER with non-null value > plausible high value\r\n\r\nParameters used in this template:\r\ncdmDatabaseSchema = cdm_ibm_mdcd_v993.dbo\r\nconceptId =  3022217\r\nunitConceptId = 8510\r\nplausibleValueHigh =      30.0\r\n\r\n**********/\r\n\r\n\r\nSELECT num_violated_rows, CASE WHEN denominator.num_rows = 0 THEN 0 ELSE 1.0*num_violated_rows/denominator.num_rows END  AS pct_violated_rows,\r\n  denominator.num_rows as num_denominator_rows\r\nFROM\r\n(\r\n\tSELECT COUNT_BIG(*) AS num_violated_rows\r\n\tFROM\r\n\t(\r\n\t\tSELECT m.* \r\n\t\tFROM cdm_ibm_mdcd_v993.dbo.measurement m\r\n\t\t\r\n\t\tWHERE m.measurement_concept_id =  3022217\r\n\t\tAND m.unit_concept_id = 8510\r\n\t\tAND m.value_as_number IS NOT NULL\r\n\t\tAND m.value_as_number >      30.0\r\n\t) violated_rows\r\n) violated_row_count,\r\n( \r\n\tSELECT COUNT_BIG(*) AS num_rows\r\n\tFROM cdm_ibm_mdcd_v993.dbo.measurement m\r\n\t\r\n\tWHERE measurement_concept_id =  3022217\r\n\tAND unit_concept_id = 8510\r\n\tAND value_as_number IS NOT NULL\r\n) denominator\r\n;","CHECK_NAME":"plausibleValueHigh","CHECK_LEVEL":"CONCEPT","CHECK_DESCRIPTION":"For the combination of CONCEPT_ID  3022217 (INR in Platelet poor plasma by Coagulation assay) and UNIT_CONCEPT_ID 8510 (unit), the number and percent of records that have a value higher than      30.0.","CDM_TABLE_NAME":"MEASUREMENT","CDM_FIELD_NAME":"MEASUREMENT_CONCEPT_ID","CONCEPT_ID":" 3022217","UNIT_CONCEPT_ID":"8510","SQL_FILE":"concept_plausible_value_high.sql","CATEGORY":"Plausibility","SUBCATEGORY":"Atemporal","CONTEXT":"Verification","checkId":2521,"FAILED":0,"THRESHOLD_VALUE":5,"_row":"19.540"},{"NUM_VIOLATED_ROWS":0,"PCT_VIOLATED_ROWS":0,"NUM_DENOMINATOR_ROWS":0,"EXECUTION_TIME":"1.803940 secs","QUERY_TEXT":"\r\n/*********\r\nCONCEPT LEVEL check:\r\nPLAUSIBLE_VALUE_HIGH - find any MEASUREMENT records that have VALUE_AS_NUMBER with non-null value > plausible high value\r\n\r\nParameters used in this template:\r\ncdmDatabaseSchema = cdm_ibm_mdcd_v993.dbo\r\nconceptId =  3022217\r\nunitConceptId = 8517\r\nplausibleValueHigh =      30.0\r\n\r\n**********/\r\n\r\n\r\nSELECT num_violated_rows, CASE WHEN denominator.num_rows = 0 THEN 0 ELSE 1.0*num_violated_rows/denominator.num_rows END  AS pct_violated_rows,\r\n  denominator.num_rows as num_denominator_rows\r\nFROM\r\n(\r\n\tSELECT COUNT_BIG(*) AS num_violated_rows\r\n\tFROM\r\n\t(\r\n\t\tSELECT m.* \r\n\t\tFROM cdm_ibm_mdcd_v993.dbo.measurement m\r\n\t\t\r\n\t\tWHERE m.measurement_concept_id =  3022217\r\n\t\tAND m.unit_concept_id = 8517\r\n\t\tAND m.value_as_number IS NOT NULL\r\n\t\tAND m.value_as_number >      30.0\r\n\t) violated_rows\r\n) violated_row_count,\r\n( \r\n\tSELECT COUNT_BIG(*) AS num_rows\r\n\tFROM cdm_ibm_mdcd_v993.dbo.measurement m\r\n\t\r\n\tWHERE measurement_concept_id =  3022217\r\n\tAND unit_concept_id = 8517\r\n\tAND value_as_number IS NOT NULL\r\n) denominator\r\n;","CHECK_NAME":"plausibleValueHigh","CHECK_LEVEL":"CONCEPT","CHECK_DESCRIPTION":"For the combination of CONCEPT_ID  3022217 (INR in Platelet poor plasma by Coagulation assay) and UNIT_CONCEPT_ID 8517 (Farad), the number and percent of records that have a value higher than      30.0.","CDM_TABLE_NAME":"MEASUREMENT","CDM_FIELD_NAME":"MEASUREMENT_CONCEPT_ID","CONCEPT_ID":" 3022217","UNIT_CONCEPT_ID":"8517","SQL_FILE":"concept_plausible_value_high.sql","CATEGORY":"Plausibility","SUBCATEGORY":"Atemporal","CONTEXT":"Verification","checkId":2522,"FAILED":0,"THRESHOLD_VALUE":5,"_row":"19.541"},{"NUM_VIOLATED_ROWS":0,"PCT_VIOLATED_ROWS":0,"NUM_DENOMINATOR_ROWS":0,"EXECUTION_TIME":"3.656910 secs","QUERY_TEXT":"\r\n/*********\r\nCONCEPT LEVEL check:\r\nPLAUSIBLE_VALUE_HIGH - find any MEASUREMENT records that have VALUE_AS_NUMBER with non-null value > plausible high value\r\n\r\nParameters used in this template:\r\ncdmDatabaseSchema = cdm_ibm_mdcd_v993.dbo\r\nconceptId =  3022217\r\nunitConceptId = 8519\r\nplausibleValueHigh =      30.0\r\n\r\n**********/\r\n\r\n\r\nSELECT num_violated_rows, CASE WHEN denominator.num_rows = 0 THEN 0 ELSE 1.0*num_violated_rows/denominator.num_rows END  AS pct_violated_rows,\r\n  denominator.num_rows as num_denominator_rows\r\nFROM\r\n(\r\n\tSELECT COUNT_BIG(*) AS num_violated_rows\r\n\tFROM\r\n\t(\r\n\t\tSELECT m.* \r\n\t\tFROM cdm_ibm_mdcd_v993.dbo.measurement m\r\n\t\t\r\n\t\tWHERE m.measurement_concept_id =  3022217\r\n\t\tAND m.unit_concept_id = 8519\r\n\t\tAND m.value_as_number IS NOT NULL\r\n\t\tAND m.value_as_number >      30.0\r\n\t) violated_rows\r\n) violated_row_count,\r\n( \r\n\tSELECT COUNT_BIG(*) AS num_rows\r\n\tFROM cdm_ibm_mdcd_v993.dbo.measurement m\r\n\t\r\n\tWHERE measurement_concept_id =  3022217\r\n\tAND unit_concept_id = 8519\r\n\tAND value_as_number IS NOT NULL\r\n) denominator\r\n;","CHECK_NAME":"plausibleValueHigh","CHECK_LEVEL":"CONCEPT","CHECK_DESCRIPTION":"For the combination of CONCEPT_ID  3022217 (INR in Platelet poor plasma by Coagulation assay) and UNIT_CONCEPT_ID 8519 (liter), the number and percent of records that have a value higher than      30.0.","CDM_TABLE_NAME":"MEASUREMENT","CDM_FIELD_NAME":"MEASUREMENT_CONCEPT_ID","CONCEPT_ID":" 3022217","UNIT_CONCEPT_ID":"8519","SQL_FILE":"concept_plausible_value_high.sql","CATEGORY":"Plausibility","SUBCATEGORY":"Atemporal","CONTEXT":"Verification","checkId":2523,"FAILED":0,"THRESHOLD_VALUE":5,"_row":"19.542"},{"NUM_VIOLATED_ROWS":0,"PCT_VIOLATED_ROWS":0,"NUM_DENOMINATOR_ROWS":0,"EXECUTION_TIME":"1.928970 secs","QUERY_TEXT":"\r\n/*********\r\nCONCEPT LEVEL check:\r\nPLAUSIBLE_VALUE_HIGH - find any MEASUREMENT records that have VALUE_AS_NUMBER with non-null value > plausible high value\r\n\r\nParameters used in this template:\r\ncdmDatabaseSchema = cdm_ibm_mdcd_v993.dbo\r\nconceptId =  3022217\r\nunitConceptId = 8523\r\nplausibleValueHigh =      30.0\r\n\r\n**********/\r\n\r\n\r\nSELECT num_violated_rows, CASE WHEN denominator.num_rows = 0 THEN 0 ELSE 1.0*num_violated_rows/denominator.num_rows END  AS pct_violated_rows,\r\n  denominator.num_rows as num_denominator_rows\r\nFROM\r\n(\r\n\tSELECT COUNT_BIG(*) AS num_violated_rows\r\n\tFROM\r\n\t(\r\n\t\tSELECT m.* \r\n\t\tFROM cdm_ibm_mdcd_v993.dbo.measurement m\r\n\t\t\r\n\t\tWHERE m.measurement_concept_id =  3022217\r\n\t\tAND m.unit_concept_id = 8523\r\n\t\tAND m.value_as_number IS NOT NULL\r\n\t\tAND m.value_as_number >      30.0\r\n\t) violated_rows\r\n) violated_row_count,\r\n( \r\n\tSELECT COUNT_BIG(*) AS num_rows\r\n\tFROM cdm_ibm_mdcd_v993.dbo.measurement m\r\n\t\r\n\tWHERE measurement_concept_id =  3022217\r\n\tAND unit_concept_id = 8523\r\n\tAND value_as_number IS NOT NULL\r\n) denominator\r\n;","CHECK_NAME":"plausibleValueHigh","CHECK_LEVEL":"CONCEPT","CHECK_DESCRIPTION":"For the combination of CONCEPT_ID  3022217 (INR in Platelet poor plasma by Coagulation assay) and UNIT_CONCEPT_ID 8523 (ratio), the number and percent of records that have a value higher than      30.0.","CDM_TABLE_NAME":"MEASUREMENT","CDM_FIELD_NAME":"MEASUREMENT_CONCEPT_ID","CONCEPT_ID":" 3022217","UNIT_CONCEPT_ID":"8523","SQL_FILE":"concept_plausible_value_high.sql","CATEGORY":"Plausibility","SUBCATEGORY":"Atemporal","CONTEXT":"Verification","checkId":2524,"FAILED":0,"THRESHOLD_VALUE":5,"_row":"19.543"},{"NUM_VIOLATED_ROWS":0,"PCT_VIOLATED_ROWS":0,"NUM_DENOMINATOR_ROWS":0,"EXECUTION_TIME":"5.837847 secs","QUERY_TEXT":"\r\n/*********\r\nCONCEPT LEVEL check:\r\nPLAUSIBLE_VALUE_HIGH - find any MEASUREMENT records that have VALUE_AS_NUMBER with non-null value > plausible high value\r\n\r\nParameters used in this template:\r\ncdmDatabaseSchema = cdm_ibm_mdcd_v993.dbo\r\nconceptId =  3022217\r\nunitConceptId = 8524\r\nplausibleValueHigh =      30.0\r\n\r\n**********/\r\n\r\n\r\nSELECT num_violated_rows, CASE WHEN denominator.num_rows = 0 THEN 0 ELSE 1.0*num_violated_rows/denominator.num_rows END  AS pct_violated_rows,\r\n  denominator.num_rows as num_denominator_rows\r\nFROM\r\n(\r\n\tSELECT COUNT_BIG(*) AS num_violated_rows\r\n\tFROM\r\n\t(\r\n\t\tSELECT m.* \r\n\t\tFROM cdm_ibm_mdcd_v993.dbo.measurement m\r\n\t\t\r\n\t\tWHERE m.measurement_concept_id =  3022217\r\n\t\tAND m.unit_concept_id = 8524\r\n\t\tAND m.value_as_number IS NOT NULL\r\n\t\tAND m.value_as_number >      30.0\r\n\t) violated_rows\r\n) violated_row_count,\r\n( \r\n\tSELECT COUNT_BIG(*) AS num_rows\r\n\tFROM cdm_ibm_mdcd_v993.dbo.measurement m\r\n\t\r\n\tWHERE measurement_concept_id =  3022217\r\n\tAND unit_concept_id = 8524\r\n\tAND value_as_number IS NOT NULL\r\n) denominator\r\n;","CHECK_NAME":"plausibleValueHigh","CHECK_LEVEL":"CONCEPT","CHECK_DESCRIPTION":"For the combination of CONCEPT_ID  3022217 (INR in Platelet poor plasma by Coagulation assay) and UNIT_CONCEPT_ID 8524 (times), the number and percent of records that have a value higher than      30.0.","CDM_TABLE_NAME":"MEASUREMENT","CDM_FIELD_NAME":"MEASUREMENT_CONCEPT_ID","CONCEPT_ID":" 3022217","UNIT_CONCEPT_ID":"8524","SQL_FILE":"concept_plausible_value_high.sql","CATEGORY":"Plausibility","SUBCATEGORY":"Atemporal","CONTEXT":"Verification","checkId":2525,"FAILED":0,"THRESHOLD_VALUE":5,"_row":"19.544"},{"NUM_VIOLATED_ROWS":0,"PCT_VIOLATED_ROWS":0,"NUM_DENOMINATOR_ROWS":0,"EXECUTION_TIME":"0.511974 secs","QUERY_TEXT":"\r\n/*********\r\nCONCEPT LEVEL check:\r\nPLAUSIBLE_VALUE_HIGH - find any MEASUREMENT records that have VALUE_AS_NUMBER with non-null value > plausible high value\r\n\r\nParameters used in this template:\r\ncdmDatabaseSchema = cdm_ibm_mdcd_v993.dbo\r\nconceptId =  3022217\r\nunitConceptId = 8554\r\nplausibleValueHigh =      30.0\r\n\r\n**********/\r\n\r\n\r\nSELECT num_violated_rows, CASE WHEN denominator.num_rows = 0 THEN 0 ELSE 1.0*num_violated_rows/denominator.num_rows END  AS pct_violated_rows,\r\n  denominator.num_rows as num_denominator_rows\r\nFROM\r\n(\r\n\tSELECT COUNT_BIG(*) AS num_violated_rows\r\n\tFROM\r\n\t(\r\n\t\tSELECT m.* \r\n\t\tFROM cdm_ibm_mdcd_v993.dbo.measurement m\r\n\t\t\r\n\t\tWHERE m.measurement_concept_id =  3022217\r\n\t\tAND m.unit_concept_id = 8554\r\n\t\tAND m.value_as_number IS NOT NULL\r\n\t\tAND m.value_as_number >      30.0\r\n\t) violated_rows\r\n) violated_row_count,\r\n( \r\n\tSELECT COUNT_BIG(*) AS num_rows\r\n\tFROM cdm_ibm_mdcd_v993.dbo.measurement m\r\n\t\r\n\tWHERE measurement_concept_id =  3022217\r\n\tAND unit_concept_id = 8554\r\n\tAND value_as_number IS NOT NULL\r\n) denominator\r\n;","CHECK_NAME":"plausibleValueHigh","CHECK_LEVEL":"CONCEPT","CHECK_DESCRIPTION":"For the combination of CONCEPT_ID  3022217 (INR in Platelet poor plasma by Coagulation assay) and UNIT_CONCEPT_ID 8554 (percent), the number and percent of records that have a value higher than      30.0.","CDM_TABLE_NAME":"MEASUREMENT","CDM_FIELD_NAME":"MEASUREMENT_CONCEPT_ID","CONCEPT_ID":" 3022217","UNIT_CONCEPT_ID":"8554","SQL_FILE":"concept_plausible_value_high.sql","CATEGORY":"Plausibility","SUBCATEGORY":"Atemporal","CONTEXT":"Verification","checkId":2526,"FAILED":0,"THRESHOLD_VALUE":5,"_row":"19.545"},{"NUM_VIOLATED_ROWS":0,"PCT_VIOLATED_ROWS":0,"NUM_DENOMINATOR_ROWS":0,"EXECUTION_TIME":"0.563988 secs","QUERY_TEXT":"\r\n/*********\r\nCONCEPT LEVEL check:\r\nPLAUSIBLE_VALUE_HIGH - find any MEASUREMENT records that have VALUE_AS_NUMBER with non-null value > plausible high value\r\n\r\nParameters used in this template:\r\ncdmDatabaseSchema = cdm_ibm_mdcd_v993.dbo\r\nconceptId =  3022217\r\nunitConceptId = 8555\r\nplausibleValueHigh =      30.0\r\n\r\n**********/\r\n\r\n\r\nSELECT num_violated_rows, CASE WHEN denominator.num_rows = 0 THEN 0 ELSE 1.0*num_violated_rows/denominator.num_rows END  AS pct_violated_rows,\r\n  denominator.num_rows as num_denominator_rows\r\nFROM\r\n(\r\n\tSELECT COUNT_BIG(*) AS num_violated_rows\r\n\tFROM\r\n\t(\r\n\t\tSELECT m.* \r\n\t\tFROM cdm_ibm_mdcd_v993.dbo.measurement m\r\n\t\t\r\n\t\tWHERE m.measurement_concept_id =  3022217\r\n\t\tAND m.unit_concept_id = 8555\r\n\t\tAND m.value_as_number IS NOT NULL\r\n\t\tAND m.value_as_number >      30.0\r\n\t) violated_rows\r\n) violated_row_count,\r\n( \r\n\tSELECT COUNT_BIG(*) AS num_rows\r\n\tFROM cdm_ibm_mdcd_v993.dbo.measurement m\r\n\t\r\n\tWHERE measurement_concept_id =  3022217\r\n\tAND unit_concept_id = 8555\r\n\tAND value_as_number IS NOT NULL\r\n) denominator\r\n;","CHECK_NAME":"plausibleValueHigh","CHECK_LEVEL":"CONCEPT","CHECK_DESCRIPTION":"For the combination of CONCEPT_ID  3022217 (INR in Platelet poor plasma by Coagulation assay) and UNIT_CONCEPT_ID 8555 (second), the number and percent of records that have a value higher than      30.0.","CDM_TABLE_NAME":"MEASUREMENT","CDM_FIELD_NAME":"MEASUREMENT_CONCEPT_ID","CONCEPT_ID":" 3022217","UNIT_CONCEPT_ID":"8555","SQL_FILE":"concept_plausible_value_high.sql","CATEGORY":"Plausibility","SUBCATEGORY":"Atemporal","CONTEXT":"Verification","checkId":2527,"FAILED":0,"THRESHOLD_VALUE":5,"_row":"19.546"},{"NUM_VIOLATED_ROWS":0,"PCT_VIOLATED_ROWS":0,"NUM_DENOMINATOR_ROWS":0,"EXECUTION_TIME":"5.783846 secs","QUERY_TEXT":"\r\n/*********\r\nCONCEPT LEVEL check:\r\nPLAUSIBLE_VALUE_HIGH - find any MEASUREMENT records that have VALUE_AS_NUMBER with non-null value > plausible high value\r\n\r\nParameters used in this template:\r\ncdmDatabaseSchema = cdm_ibm_mdcd_v993.dbo\r\nconceptId =  3022217\r\nunitConceptId = 8576\r\nplausibleValueHigh =      30.0\r\n\r\n**********/\r\n\r\n\r\nSELECT num_violated_rows, CASE WHEN denominator.num_rows = 0 THEN 0 ELSE 1.0*num_violated_rows/denominator.num_rows END  AS pct_violated_rows,\r\n  denominator.num_rows as num_denominator_rows\r\nFROM\r\n(\r\n\tSELECT COUNT_BIG(*) AS num_violated_rows\r\n\tFROM\r\n\t(\r\n\t\tSELECT m.* \r\n\t\tFROM cdm_ibm_mdcd_v993.dbo.measurement m\r\n\t\t\r\n\t\tWHERE m.measurement_concept_id =  3022217\r\n\t\tAND m.unit_concept_id = 8576\r\n\t\tAND m.value_as_number IS NOT NULL\r\n\t\tAND m.value_as_number >      30.0\r\n\t) violated_rows\r\n) violated_row_count,\r\n( \r\n\tSELECT COUNT_BIG(*) AS num_rows\r\n\tFROM cdm_ibm_mdcd_v993.dbo.measurement m\r\n\t\r\n\tWHERE measurement_concept_id =  3022217\r\n\tAND unit_concept_id = 8576\r\n\tAND value_as_number IS NOT NULL\r\n) denominator\r\n;","CHECK_NAME":"plausibleValueHigh","CHECK_LEVEL":"CONCEPT","CHECK_DESCRIPTION":"For the combination of CONCEPT_ID  3022217 (INR in Platelet poor plasma by Coagulation assay) and UNIT_CONCEPT_ID 8576 (milligram), the number and percent of records that have a value higher than      30.0.","CDM_TABLE_NAME":"MEASUREMENT","CDM_FIELD_NAME":"MEASUREMENT_CONCEPT_ID","CONCEPT_ID":" 3022217","UNIT_CONCEPT_ID":"8576","SQL_FILE":"concept_plausible_value_high.sql","CATEGORY":"Plausibility","SUBCATEGORY":"Atemporal","CONTEXT":"Verification","checkId":2528,"FAILED":0,"THRESHOLD_VALUE":5,"_row":"19.547"},{"NUM_VIOLATED_ROWS":0,"PCT_VIOLATED_ROWS":0,"NUM_DENOMINATOR_ROWS":0,"EXECUTION_TIME":"0.559972 secs","QUERY_TEXT":"\r\n/*********\r\nCONCEPT LEVEL check:\r\nPLAUSIBLE_VALUE_HIGH - find any MEASUREMENT records that have VALUE_AS_NUMBER with non-null value > plausible high value\r\n\r\nParameters used in this template:\r\ncdmDatabaseSchema = cdm_ibm_mdcd_v993.dbo\r\nconceptId =  3022217\r\nunitConceptId = 8582\r\nplausibleValueHigh =      30.0\r\n\r\n**********/\r\n\r\n\r\nSELECT num_violated_rows, CASE WHEN denominator.num_rows = 0 THEN 0 ELSE 1.0*num_violated_rows/denominator.num_rows END  AS pct_violated_rows,\r\n  denominator.num_rows as num_denominator_rows\r\nFROM\r\n(\r\n\tSELECT COUNT_BIG(*) AS num_violated_rows\r\n\tFROM\r\n\t(\r\n\t\tSELECT m.* \r\n\t\tFROM cdm_ibm_mdcd_v993.dbo.measurement m\r\n\t\t\r\n\t\tWHERE m.measurement_concept_id =  3022217\r\n\t\tAND m.unit_concept_id = 8582\r\n\t\tAND m.value_as_number IS NOT NULL\r\n\t\tAND m.value_as_number >      30.0\r\n\t) violated_rows\r\n) violated_row_count,\r\n( \r\n\tSELECT COUNT_BIG(*) AS num_rows\r\n\tFROM cdm_ibm_mdcd_v993.dbo.measurement m\r\n\t\r\n\tWHERE measurement_concept_id =  3022217\r\n\tAND unit_concept_id = 8582\r\n\tAND value_as_number IS NOT NULL\r\n) denominator\r\n;","CHECK_NAME":"plausibleValueHigh","CHECK_LEVEL":"CONCEPT","CHECK_DESCRIPTION":"For the combination of CONCEPT_ID  3022217 (INR in Platelet poor plasma by Coagulation assay) and UNIT_CONCEPT_ID 8582 (centimeter), the number and percent of records that have a value higher than      30.0.","CDM_TABLE_NAME":"MEASUREMENT","CDM_FIELD_NAME":"MEASUREMENT_CONCEPT_ID","CONCEPT_ID":" 3022217","UNIT_CONCEPT_ID":"8582","SQL_FILE":"concept_plausible_value_high.sql","CATEGORY":"Plausibility","SUBCATEGORY":"Atemporal","CONTEXT":"Verification","checkId":2529,"FAILED":0,"THRESHOLD_VALUE":5,"_row":"19.548"},{"NUM_VIOLATED_ROWS":0,"PCT_VIOLATED_ROWS":0,"NUM_DENOMINATOR_ROWS":0,"EXECUTION_TIME":"0.565995 secs","QUERY_TEXT":"\r\n/*********\r\nCONCEPT LEVEL check:\r\nPLAUSIBLE_VALUE_HIGH - find any MEASUREMENT records that have VALUE_AS_NUMBER with non-null value > plausible high value\r\n\r\nParameters used in this template:\r\ncdmDatabaseSchema = cdm_ibm_mdcd_v993.dbo\r\nconceptId =  3022217\r\nunitConceptId = 8587\r\nplausibleValueHigh =      30.0\r\n\r\n**********/\r\n\r\n\r\nSELECT num_violated_rows, CASE WHEN denominator.num_rows = 0 THEN 0 ELSE 1.0*num_violated_rows/denominator.num_rows END  AS pct_violated_rows,\r\n  denominator.num_rows as num_denominator_rows\r\nFROM\r\n(\r\n\tSELECT COUNT_BIG(*) AS num_violated_rows\r\n\tFROM\r\n\t(\r\n\t\tSELECT m.* \r\n\t\tFROM cdm_ibm_mdcd_v993.dbo.measurement m\r\n\t\t\r\n\t\tWHERE m.measurement_concept_id =  3022217\r\n\t\tAND m.unit_concept_id = 8587\r\n\t\tAND m.value_as_number IS NOT NULL\r\n\t\tAND m.value_as_number >      30.0\r\n\t) violated_rows\r\n) violated_row_count,\r\n( \r\n\tSELECT COUNT_BIG(*) AS num_rows\r\n\tFROM cdm_ibm_mdcd_v993.dbo.measurement m\r\n\t\r\n\tWHERE measurement_concept_id =  3022217\r\n\tAND unit_concept_id = 8587\r\n\tAND value_as_number IS NOT NULL\r\n) denominator\r\n;","CHECK_NAME":"plausibleValueHigh","CHECK_LEVEL":"CONCEPT","CHECK_DESCRIPTION":"For the combination of CONCEPT_ID  3022217 (INR in Platelet poor plasma by Coagulation assay) and UNIT_CONCEPT_ID 8587 (milliliter), the number and percent of records that have a value higher than      30.0.","CDM_TABLE_NAME":"MEASUREMENT","CDM_FIELD_NAME":"MEASUREMENT_CONCEPT_ID","CONCEPT_ID":" 3022217","UNIT_CONCEPT_ID":"8587","SQL_FILE":"concept_plausible_value_high.sql","CATEGORY":"Plausibility","SUBCATEGORY":"Atemporal","CONTEXT":"Verification","checkId":2530,"FAILED":0,"THRESHOLD_VALUE":5,"_row":"19.549"},{"NUM_VIOLATED_ROWS":0,"PCT_VIOLATED_ROWS":0,"NUM_DENOMINATOR_ROWS":0,"EXECUTION_TIME":"0.635971 secs","QUERY_TEXT":"\r\n/*********\r\nCONCEPT LEVEL check:\r\nPLAUSIBLE_VALUE_HIGH - find any MEASUREMENT records that have VALUE_AS_NUMBER with non-null value > plausible high value\r\n\r\nParameters used in this template:\r\ncdmDatabaseSchema = cdm_ibm_mdcd_v993.dbo\r\nconceptId =  3022217\r\nunitConceptId = 8753\r\nplausibleValueHigh =      30.0\r\n\r\n**********/\r\n\r\n\r\nSELECT num_violated_rows, CASE WHEN denominator.num_rows = 0 THEN 0 ELSE 1.0*num_violated_rows/denominator.num_rows END  AS pct_violated_rows,\r\n  denominator.num_rows as num_denominator_rows\r\nFROM\r\n(\r\n\tSELECT COUNT_BIG(*) AS num_violated_rows\r\n\tFROM\r\n\t(\r\n\t\tSELECT m.* \r\n\t\tFROM cdm_ibm_mdcd_v993.dbo.measurement m\r\n\t\t\r\n\t\tWHERE m.measurement_concept_id =  3022217\r\n\t\tAND m.unit_concept_id = 8753\r\n\t\tAND m.value_as_number IS NOT NULL\r\n\t\tAND m.value_as_number >      30.0\r\n\t) violated_rows\r\n) violated_row_count,\r\n( \r\n\tSELECT COUNT_BIG(*) AS num_rows\r\n\tFROM cdm_ibm_mdcd_v993.dbo.measurement m\r\n\t\r\n\tWHERE measurement_concept_id =  3022217\r\n\tAND unit_concept_id = 8753\r\n\tAND value_as_number IS NOT NULL\r\n) denominator\r\n;","CHECK_NAME":"plausibleValueHigh","CHECK_LEVEL":"CONCEPT","CHECK_DESCRIPTION":"For the combination of CONCEPT_ID  3022217 (INR in Platelet poor plasma by Coagulation assay) and UNIT_CONCEPT_ID 8753 (millimole per liter), the number and percent of records that have a value higher than      30.0.","CDM_TABLE_NAME":"MEASUREMENT","CDM_FIELD_NAME":"MEASUREMENT_CONCEPT_ID","CONCEPT_ID":" 3022217","UNIT_CONCEPT_ID":"8753","SQL_FILE":"concept_plausible_value_high.sql","CATEGORY":"Plausibility","SUBCATEGORY":"Atemporal","CONTEXT":"Verification","checkId":2531,"FAILED":0,"THRESHOLD_VALUE":5,"_row":"19.550"},{"NUM_VIOLATED_ROWS":0,"PCT_VIOLATED_ROWS":0,"NUM_DENOMINATOR_ROWS":0,"EXECUTION_TIME":"0.716975 secs","QUERY_TEXT":"\r\n/*********\r\nCONCEPT LEVEL check:\r\nPLAUSIBLE_VALUE_HIGH - find any MEASUREMENT records that have VALUE_AS_NUMBER with non-null value > plausible high value\r\n\r\nParameters used in this template:\r\ncdmDatabaseSchema = cdm_ibm_mdcd_v993.dbo\r\nconceptId =  3022217\r\nunitConceptId = 8816\r\nplausibleValueHigh =      30.0\r\n\r\n**********/\r\n\r\n\r\nSELECT num_violated_rows, CASE WHEN denominator.num_rows = 0 THEN 0 ELSE 1.0*num_violated_rows/denominator.num_rows END  AS pct_violated_rows,\r\n  denominator.num_rows as num_denominator_rows\r\nFROM\r\n(\r\n\tSELECT COUNT_BIG(*) AS num_violated_rows\r\n\tFROM\r\n\t(\r\n\t\tSELECT m.* \r\n\t\tFROM cdm_ibm_mdcd_v993.dbo.measurement m\r\n\t\t\r\n\t\tWHERE m.measurement_concept_id =  3022217\r\n\t\tAND m.unit_concept_id = 8816\r\n\t\tAND m.value_as_number IS NOT NULL\r\n\t\tAND m.value_as_number >      30.0\r\n\t) violated_rows\r\n) violated_row_count,\r\n( \r\n\tSELECT COUNT_BIG(*) AS num_rows\r\n\tFROM cdm_ibm_mdcd_v993.dbo.measurement m\r\n\t\r\n\tWHERE measurement_concept_id =  3022217\r\n\tAND unit_concept_id = 8816\r\n\tAND value_as_number IS NOT NULL\r\n) denominator\r\n;","CHECK_NAME":"plausibleValueHigh","CHECK_LEVEL":"CONCEPT","CHECK_DESCRIPTION":"For the combination of CONCEPT_ID  3022217 (INR in Platelet poor plasma by Coagulation assay) and UNIT_CONCEPT_ID 8816 (million per milliliter), the number and percent of records that have a value higher than      30.0.","CDM_TABLE_NAME":"MEASUREMENT","CDM_FIELD_NAME":"MEASUREMENT_CONCEPT_ID","CONCEPT_ID":" 3022217","UNIT_CONCEPT_ID":"8816","SQL_FILE":"concept_plausible_value_high.sql","CATEGORY":"Plausibility","SUBCATEGORY":"Atemporal","CONTEXT":"Verification","checkId":2532,"FAILED":0,"THRESHOLD_VALUE":5,"_row":"19.551"},{"NUM_VIOLATED_ROWS":0,"PCT_VIOLATED_ROWS":0,"NUM_DENOMINATOR_ROWS":0,"EXECUTION_TIME":"1.010972 secs","QUERY_TEXT":"\r\n/*********\r\nCONCEPT LEVEL check:\r\nPLAUSIBLE_VALUE_HIGH - find any MEASUREMENT records that have VALUE_AS_NUMBER with non-null value > plausible high value\r\n\r\nParameters used in this template:\r\ncdmDatabaseSchema = cdm_ibm_mdcd_v993.dbo\r\nconceptId =  3022217\r\nunitConceptId = 8840\r\nplausibleValueHigh =      30.0\r\n\r\n**********/\r\n\r\n\r\nSELECT num_violated_rows, CASE WHEN denominator.num_rows = 0 THEN 0 ELSE 1.0*num_violated_rows/denominator.num_rows END  AS pct_violated_rows,\r\n  denominator.num_rows as num_denominator_rows\r\nFROM\r\n(\r\n\tSELECT COUNT_BIG(*) AS num_violated_rows\r\n\tFROM\r\n\t(\r\n\t\tSELECT m.* \r\n\t\tFROM cdm_ibm_mdcd_v993.dbo.measurement m\r\n\t\t\r\n\t\tWHERE m.measurement_concept_id =  3022217\r\n\t\tAND m.unit_concept_id = 8840\r\n\t\tAND m.value_as_number IS NOT NULL\r\n\t\tAND m.value_as_number >      30.0\r\n\t) violated_rows\r\n) violated_row_count,\r\n( \r\n\tSELECT COUNT_BIG(*) AS num_rows\r\n\tFROM cdm_ibm_mdcd_v993.dbo.measurement m\r\n\t\r\n\tWHERE measurement_concept_id =  3022217\r\n\tAND unit_concept_id = 8840\r\n\tAND value_as_number IS NOT NULL\r\n) denominator\r\n;","CHECK_NAME":"plausibleValueHigh","CHECK_LEVEL":"CONCEPT","CHECK_DESCRIPTION":"For the combination of CONCEPT_ID  3022217 (INR in Platelet poor plasma by Coagulation assay) and UNIT_CONCEPT_ID 8840 (milligram per deciliter), the number and percent of records that have a value higher than      30.0.","CDM_TABLE_NAME":"MEASUREMENT","CDM_FIELD_NAME":"MEASUREMENT_CONCEPT_ID","CONCEPT_ID":" 3022217","UNIT_CONCEPT_ID":"8840","SQL_FILE":"concept_plausible_value_high.sql","CATEGORY":"Plausibility","SUBCATEGORY":"Atemporal","CONTEXT":"Verification","checkId":2533,"FAILED":0,"THRESHOLD_VALUE":5,"_row":"19.552"},{"NUM_VIOLATED_ROWS":0,"PCT_VIOLATED_ROWS":0,"NUM_DENOMINATOR_ROWS":0,"EXECUTION_TIME":"0.745975 secs","QUERY_TEXT":"\r\n/*********\r\nCONCEPT LEVEL check:\r\nPLAUSIBLE_VALUE_HIGH - find any MEASUREMENT records that have VALUE_AS_NUMBER with non-null value > plausible high value\r\n\r\nParameters used in this template:\r\ncdmDatabaseSchema = cdm_ibm_mdcd_v993.dbo\r\nconceptId =  3022217\r\nunitConceptId = 9384\r\nplausibleValueHigh =      30.0\r\n\r\n**********/\r\n\r\n\r\nSELECT num_violated_rows, CASE WHEN denominator.num_rows = 0 THEN 0 ELSE 1.0*num_violated_rows/denominator.num_rows END  AS pct_violated_rows,\r\n  denominator.num_rows as num_denominator_rows\r\nFROM\r\n(\r\n\tSELECT COUNT_BIG(*) AS num_violated_rows\r\n\tFROM\r\n\t(\r\n\t\tSELECT m.* \r\n\t\tFROM cdm_ibm_mdcd_v993.dbo.measurement m\r\n\t\t\r\n\t\tWHERE m.measurement_concept_id =  3022217\r\n\t\tAND m.unit_concept_id = 9384\r\n\t\tAND m.value_as_number IS NOT NULL\r\n\t\tAND m.value_as_number >      30.0\r\n\t) violated_rows\r\n) violated_row_count,\r\n( \r\n\tSELECT COUNT_BIG(*) AS num_rows\r\n\tFROM cdm_ibm_mdcd_v993.dbo.measurement m\r\n\t\r\n\tWHERE measurement_concept_id =  3022217\r\n\tAND unit_concept_id = 9384\r\n\tAND value_as_number IS NOT NULL\r\n) denominator\r\n;","CHECK_NAME":"plausibleValueHigh","CHECK_LEVEL":"CONCEPT","CHECK_DESCRIPTION":"For the combination of CONCEPT_ID  3022217 (INR in Platelet poor plasma by Coagulation assay) and UNIT_CONCEPT_ID 9384 (point), the number and percent of records that have a value higher than      30.0.","CDM_TABLE_NAME":"MEASUREMENT","CDM_FIELD_NAME":"MEASUREMENT_CONCEPT_ID","CONCEPT_ID":" 3022217","UNIT_CONCEPT_ID":"9384","SQL_FILE":"concept_plausible_value_high.sql","CATEGORY":"Plausibility","SUBCATEGORY":"Atemporal","CONTEXT":"Verification","checkId":2534,"FAILED":0,"THRESHOLD_VALUE":5,"_row":"19.553"},{"NUM_VIOLATED_ROWS":0,"PCT_VIOLATED_ROWS":0,"NUM_DENOMINATOR_ROWS":0,"EXECUTION_TIME":"0.544988 secs","QUERY_TEXT":"\r\n/*********\r\nCONCEPT LEVEL check:\r\nPLAUSIBLE_VALUE_HIGH - find any MEASUREMENT records that have VALUE_AS_NUMBER with non-null value > plausible high value\r\n\r\nParameters used in this template:\r\ncdmDatabaseSchema = cdm_ibm_mdcd_v993.dbo\r\nconceptId =  3022217\r\nunitConceptId = 9529\r\nplausibleValueHigh =      30.0\r\n\r\n**********/\r\n\r\n\r\nSELECT num_violated_rows, CASE WHEN denominator.num_rows = 0 THEN 0 ELSE 1.0*num_violated_rows/denominator.num_rows END  AS pct_violated_rows,\r\n  denominator.num_rows as num_denominator_rows\r\nFROM\r\n(\r\n\tSELECT COUNT_BIG(*) AS num_violated_rows\r\n\tFROM\r\n\t(\r\n\t\tSELECT m.* \r\n\t\tFROM cdm_ibm_mdcd_v993.dbo.measurement m\r\n\t\t\r\n\t\tWHERE m.measurement_concept_id =  3022217\r\n\t\tAND m.unit_concept_id = 9529\r\n\t\tAND m.value_as_number IS NOT NULL\r\n\t\tAND m.value_as_number >      30.0\r\n\t) violated_rows\r\n) violated_row_count,\r\n( \r\n\tSELECT COUNT_BIG(*) AS num_rows\r\n\tFROM cdm_ibm_mdcd_v993.dbo.measurement m\r\n\t\r\n\tWHERE measurement_concept_id =  3022217\r\n\tAND unit_concept_id = 9529\r\n\tAND value_as_number IS NOT NULL\r\n) denominator\r\n;","CHECK_NAME":"plausibleValueHigh","CHECK_LEVEL":"CONCEPT","CHECK_DESCRIPTION":"For the combination of CONCEPT_ID  3022217 (INR in Platelet poor plasma by Coagulation assay) and UNIT_CONCEPT_ID 9529 (kilogram), the number and percent of records that have a value higher than      30.0.","CDM_TABLE_NAME":"MEASUREMENT","CDM_FIELD_NAME":"MEASUREMENT_CONCEPT_ID","CONCEPT_ID":" 3022217","UNIT_CONCEPT_ID":"9529","SQL_FILE":"concept_plausible_value_high.sql","CATEGORY":"Plausibility","SUBCATEGORY":"Atemporal","CONTEXT":"Verification","checkId":2535,"FAILED":0,"THRESHOLD_VALUE":5,"_row":"19.554"},{"NUM_VIOLATED_ROWS":0,"PCT_VIOLATED_ROWS":0,"NUM_DENOMINATOR_ROWS":0,"EXECUTION_TIME":"0.526970 secs","QUERY_TEXT":"\r\n/*********\r\nCONCEPT LEVEL check:\r\nPLAUSIBLE_VALUE_HIGH - find any MEASUREMENT records that have VALUE_AS_NUMBER with non-null value > plausible high value\r\n\r\nParameters used in this template:\r\ncdmDatabaseSchema = cdm_ibm_mdcd_v993.dbo\r\nconceptId =  3022217\r\nunitConceptId = 9593\r\nplausibleValueHigh =      30.0\r\n\r\n**********/\r\n\r\n\r\nSELECT num_violated_rows, CASE WHEN denominator.num_rows = 0 THEN 0 ELSE 1.0*num_violated_rows/denominator.num_rows END  AS pct_violated_rows,\r\n  denominator.num_rows as num_denominator_rows\r\nFROM\r\n(\r\n\tSELECT COUNT_BIG(*) AS num_violated_rows\r\n\tFROM\r\n\t(\r\n\t\tSELECT m.* \r\n\t\tFROM cdm_ibm_mdcd_v993.dbo.measurement m\r\n\t\t\r\n\t\tWHERE m.measurement_concept_id =  3022217\r\n\t\tAND m.unit_concept_id = 9593\r\n\t\tAND m.value_as_number IS NOT NULL\r\n\t\tAND m.value_as_number >      30.0\r\n\t) violated_rows\r\n) violated_row_count,\r\n( \r\n\tSELECT COUNT_BIG(*) AS num_rows\r\n\tFROM cdm_ibm_mdcd_v993.dbo.measurement m\r\n\t\r\n\tWHERE measurement_concept_id =  3022217\r\n\tAND unit_concept_id = 9593\r\n\tAND value_as_number IS NOT NULL\r\n) denominator\r\n;","CHECK_NAME":"plausibleValueHigh","CHECK_LEVEL":"CONCEPT","CHECK_DESCRIPTION":"For the combination of CONCEPT_ID  3022217 (INR in Platelet poor plasma by Coagulation assay) and UNIT_CONCEPT_ID 9593 (millisecond), the number and percent of records that have a value higher than      30.0.","CDM_TABLE_NAME":"MEASUREMENT","CDM_FIELD_NAME":"MEASUREMENT_CONCEPT_ID","CONCEPT_ID":" 3022217","UNIT_CONCEPT_ID":"9593","SQL_FILE":"concept_plausible_value_high.sql","CATEGORY":"Plausibility","SUBCATEGORY":"Atemporal","CONTEXT":"Verification","checkId":2536,"FAILED":0,"THRESHOLD_VALUE":5,"_row":"19.555"},{"NUM_VIOLATED_ROWS":0,"PCT_VIOLATED_ROWS":0,"NUM_DENOMINATOR_ROWS":0,"EXECUTION_TIME":"0.699989 secs","QUERY_TEXT":"\r\n/*********\r\nCONCEPT LEVEL check:\r\nPLAUSIBLE_VALUE_HIGH - find any MEASUREMENT records that have VALUE_AS_NUMBER with non-null value > plausible high value\r\n\r\nParameters used in this template:\r\ncdmDatabaseSchema = cdm_ibm_mdcd_v993.dbo\r\nconceptId =  3022217\r\nunitConceptId = 9624\r\nplausibleValueHigh =      30.0\r\n\r\n**********/\r\n\r\n\r\nSELECT num_violated_rows, CASE WHEN denominator.num_rows = 0 THEN 0 ELSE 1.0*num_violated_rows/denominator.num_rows END  AS pct_violated_rows,\r\n  denominator.num_rows as num_denominator_rows\r\nFROM\r\n(\r\n\tSELECT COUNT_BIG(*) AS num_violated_rows\r\n\tFROM\r\n\t(\r\n\t\tSELECT m.* \r\n\t\tFROM cdm_ibm_mdcd_v993.dbo.measurement m\r\n\t\t\r\n\t\tWHERE m.measurement_concept_id =  3022217\r\n\t\tAND m.unit_concept_id = 9624\r\n\t\tAND m.value_as_number IS NOT NULL\r\n\t\tAND m.value_as_number >      30.0\r\n\t) violated_rows\r\n) violated_row_count,\r\n( \r\n\tSELECT COUNT_BIG(*) AS num_rows\r\n\tFROM cdm_ibm_mdcd_v993.dbo.measurement m\r\n\t\r\n\tWHERE measurement_concept_id =  3022217\r\n\tAND unit_concept_id = 9624\r\n\tAND value_as_number IS NOT NULL\r\n) denominator\r\n;","CHECK_NAME":"plausibleValueHigh","CHECK_LEVEL":"CONCEPT","CHECK_DESCRIPTION":"For the combination of CONCEPT_ID  3022217 (INR in Platelet poor plasma by Coagulation assay) and UNIT_CONCEPT_ID 9624 (parsec), the number and percent of records that have a value higher than      30.0.","CDM_TABLE_NAME":"MEASUREMENT","CDM_FIELD_NAME":"MEASUREMENT_CONCEPT_ID","CONCEPT_ID":" 3022217","UNIT_CONCEPT_ID":"9624","SQL_FILE":"concept_plausible_value_high.sql","CATEGORY":"Plausibility","SUBCATEGORY":"Atemporal","CONTEXT":"Verification","checkId":2537,"FAILED":0,"THRESHOLD_VALUE":5,"_row":"19.556"},{"NUM_VIOLATED_ROWS":0,"PCT_VIOLATED_ROWS":0,"NUM_DENOMINATOR_ROWS":0,"EXECUTION_TIME":"0.581985 secs","QUERY_TEXT":"\r\n/*********\r\nCONCEPT LEVEL check:\r\nPLAUSIBLE_VALUE_HIGH - find any MEASUREMENT records that have VALUE_AS_NUMBER with non-null value > plausible high value\r\n\r\nParameters used in this template:\r\ncdmDatabaseSchema = cdm_ibm_mdcd_v993.dbo\r\nconceptId =  3022217\r\nunitConceptId = 9677\r\nplausibleValueHigh =      30.0\r\n\r\n**********/\r\n\r\n\r\nSELECT num_violated_rows, CASE WHEN denominator.num_rows = 0 THEN 0 ELSE 1.0*num_violated_rows/denominator.num_rows END  AS pct_violated_rows,\r\n  denominator.num_rows as num_denominator_rows\r\nFROM\r\n(\r\n\tSELECT COUNT_BIG(*) AS num_violated_rows\r\n\tFROM\r\n\t(\r\n\t\tSELECT m.* \r\n\t\tFROM cdm_ibm_mdcd_v993.dbo.measurement m\r\n\t\t\r\n\t\tWHERE m.measurement_concept_id =  3022217\r\n\t\tAND m.unit_concept_id = 9677\r\n\t\tAND m.value_as_number IS NOT NULL\r\n\t\tAND m.value_as_number >      30.0\r\n\t) violated_rows\r\n) violated_row_count,\r\n( \r\n\tSELECT COUNT_BIG(*) AS num_rows\r\n\tFROM cdm_ibm_mdcd_v993.dbo.measurement m\r\n\t\r\n\tWHERE measurement_concept_id =  3022217\r\n\tAND unit_concept_id = 9677\r\n\tAND value_as_number IS NOT NULL\r\n) denominator\r\n;","CHECK_NAME":"plausibleValueHigh","CHECK_LEVEL":"CONCEPT","CHECK_DESCRIPTION":"For the combination of CONCEPT_ID  3022217 (INR in Platelet poor plasma by Coagulation assay) and UNIT_CONCEPT_ID 9677 (volt), the number and percent of records that have a value higher than      30.0.","CDM_TABLE_NAME":"MEASUREMENT","CDM_FIELD_NAME":"MEASUREMENT_CONCEPT_ID","CONCEPT_ID":" 3022217","UNIT_CONCEPT_ID":"9677","SQL_FILE":"concept_plausible_value_high.sql","CATEGORY":"Plausibility","SUBCATEGORY":"Atemporal","CONTEXT":"Verification","checkId":2538,"FAILED":0,"THRESHOLD_VALUE":5,"_row":"19.557"},{"NUM_VIOLATED_ROWS":0,"PCT_VIOLATED_ROWS":0,"NUM_DENOMINATOR_ROWS":0,"EXECUTION_TIME":"0.486991 secs","QUERY_TEXT":"\r\n/*********\r\nCONCEPT LEVEL check:\r\nPLAUSIBLE_VALUE_HIGH - find any MEASUREMENT records that have VALUE_AS_NUMBER with non-null value > plausible high value\r\n\r\nParameters used in this template:\r\ncdmDatabaseSchema = cdm_ibm_mdcd_v993.dbo\r\nconceptId =  3022466\r\nunitConceptId = 8860\r\nplausibleValueHigh =    1000.0\r\n\r\n**********/\r\n\r\n\r\nSELECT num_violated_rows, CASE WHEN denominator.num_rows = 0 THEN 0 ELSE 1.0*num_violated_rows/denominator.num_rows END  AS pct_violated_rows,\r\n  denominator.num_rows as num_denominator_rows\r\nFROM\r\n(\r\n\tSELECT COUNT_BIG(*) AS num_violated_rows\r\n\tFROM\r\n\t(\r\n\t\tSELECT m.* \r\n\t\tFROM cdm_ibm_mdcd_v993.dbo.measurement m\r\n\t\t\r\n\t\tWHERE m.measurement_concept_id =  3022466\r\n\t\tAND m.unit_concept_id = 8860\r\n\t\tAND m.value_as_number IS NOT NULL\r\n\t\tAND m.value_as_number >    1000.0\r\n\t) violated_rows\r\n) violated_row_count,\r\n( \r\n\tSELECT COUNT_BIG(*) AS num_rows\r\n\tFROM cdm_ibm_mdcd_v993.dbo.measurement m\r\n\t\r\n\tWHERE measurement_concept_id =  3022466\r\n\tAND unit_concept_id = 8860\r\n\tAND value_as_number IS NOT NULL\r\n) denominator\r\n;","CHECK_NAME":"plausibleValueHigh","CHECK_LEVEL":"CONCEPT","CHECK_DESCRIPTION":"For the combination of CONCEPT_ID  3022466 (Insulin [Mass/volume] in Serum or Plasma) and UNIT_CONCEPT_ID 8860 (microunit per milliliter), the number and percent of records that have a value higher than    1000.0.","CDM_TABLE_NAME":"MEASUREMENT","CDM_FIELD_NAME":"MEASUREMENT_CONCEPT_ID","CONCEPT_ID":" 3022466","UNIT_CONCEPT_ID":"8860","SQL_FILE":"concept_plausible_value_high.sql","CATEGORY":"Plausibility","SUBCATEGORY":"Atemporal","CONTEXT":"Verification","checkId":2539,"FAILED":0,"THRESHOLD_VALUE":5,"_row":"19.558"},{"NUM_VIOLATED_ROWS":0,"PCT_VIOLATED_ROWS":0,"NUM_DENOMINATOR_ROWS":0,"EXECUTION_TIME":"0.551000 secs","QUERY_TEXT":"\r\n/*********\r\nCONCEPT LEVEL check:\r\nPLAUSIBLE_VALUE_HIGH - find any MEASUREMENT records that have VALUE_AS_NUMBER with non-null value > plausible high value\r\n\r\nParameters used in this template:\r\ncdmDatabaseSchema = cdm_ibm_mdcd_v993.dbo\r\nconceptId =  3022521\r\nunitConceptId = 8588\r\nplausibleValueHigh =     100.0\r\n\r\n**********/\r\n\r\n\r\nSELECT num_violated_rows, CASE WHEN denominator.num_rows = 0 THEN 0 ELSE 1.0*num_violated_rows/denominator.num_rows END  AS pct_violated_rows,\r\n  denominator.num_rows as num_denominator_rows\r\nFROM\r\n(\r\n\tSELECT COUNT_BIG(*) AS num_violated_rows\r\n\tFROM\r\n\t(\r\n\t\tSELECT m.* \r\n\t\tFROM cdm_ibm_mdcd_v993.dbo.measurement m\r\n\t\t\r\n\t\tWHERE m.measurement_concept_id =  3022521\r\n\t\tAND m.unit_concept_id = 8588\r\n\t\tAND m.value_as_number IS NOT NULL\r\n\t\tAND m.value_as_number >     100.0\r\n\t) violated_rows\r\n) violated_row_count,\r\n( \r\n\tSELECT COUNT_BIG(*) AS num_rows\r\n\tFROM cdm_ibm_mdcd_v993.dbo.measurement m\r\n\t\r\n\tWHERE measurement_concept_id =  3022521\r\n\tAND unit_concept_id = 8588\r\n\tAND value_as_number IS NOT NULL\r\n) denominator\r\n;","CHECK_NAME":"plausibleValueHigh","CHECK_LEVEL":"CONCEPT","CHECK_DESCRIPTION":"For the combination of CONCEPT_ID  3022521 (Erythrocyte sedimentation rate by Wintrobe method) and UNIT_CONCEPT_ID 8588 (millimeter), the number and percent of records that have a value higher than     100.0.","CDM_TABLE_NAME":"MEASUREMENT","CDM_FIELD_NAME":"MEASUREMENT_CONCEPT_ID","CONCEPT_ID":" 3022521","UNIT_CONCEPT_ID":"8588","SQL_FILE":"concept_plausible_value_high.sql","CATEGORY":"Plausibility","SUBCATEGORY":"Atemporal","CONTEXT":"Verification","checkId":2540,"FAILED":0,"THRESHOLD_VALUE":5,"_row":"19.559"},{"NUM_VIOLATED_ROWS":0,"PCT_VIOLATED_ROWS":0,"NUM_DENOMINATOR_ROWS":0,"EXECUTION_TIME":"0.928965 secs","QUERY_TEXT":"\r\n/*********\r\nCONCEPT LEVEL check:\r\nPLAUSIBLE_VALUE_HIGH - find any MEASUREMENT records that have VALUE_AS_NUMBER with non-null value > plausible high value\r\n\r\nParameters used in this template:\r\ncdmDatabaseSchema = cdm_ibm_mdcd_v993.dbo\r\nconceptId =  3022521\r\nunitConceptId = 8752\r\nplausibleValueHigh =     100.0\r\n\r\n**********/\r\n\r\n\r\nSELECT num_violated_rows, CASE WHEN denominator.num_rows = 0 THEN 0 ELSE 1.0*num_violated_rows/denominator.num_rows END  AS pct_violated_rows,\r\n  denominator.num_rows as num_denominator_rows\r\nFROM\r\n(\r\n\tSELECT COUNT_BIG(*) AS num_violated_rows\r\n\tFROM\r\n\t(\r\n\t\tSELECT m.* \r\n\t\tFROM cdm_ibm_mdcd_v993.dbo.measurement m\r\n\t\t\r\n\t\tWHERE m.measurement_concept_id =  3022521\r\n\t\tAND m.unit_concept_id = 8752\r\n\t\tAND m.value_as_number IS NOT NULL\r\n\t\tAND m.value_as_number >     100.0\r\n\t) violated_rows\r\n) violated_row_count,\r\n( \r\n\tSELECT COUNT_BIG(*) AS num_rows\r\n\tFROM cdm_ibm_mdcd_v993.dbo.measurement m\r\n\t\r\n\tWHERE measurement_concept_id =  3022521\r\n\tAND unit_concept_id = 8752\r\n\tAND value_as_number IS NOT NULL\r\n) denominator\r\n;","CHECK_NAME":"plausibleValueHigh","CHECK_LEVEL":"CONCEPT","CHECK_DESCRIPTION":"For the combination of CONCEPT_ID  3022521 (Erythrocyte sedimentation rate by Wintrobe method) and UNIT_CONCEPT_ID 8752 (millimeter per hour), the number and percent of records that have a value higher than     100.0.","CDM_TABLE_NAME":"MEASUREMENT","CDM_FIELD_NAME":"MEASUREMENT_CONCEPT_ID","CONCEPT_ID":" 3022521","UNIT_CONCEPT_ID":"8752","SQL_FILE":"concept_plausible_value_high.sql","CATEGORY":"Plausibility","SUBCATEGORY":"Atemporal","CONTEXT":"Verification","checkId":2541,"FAILED":0,"THRESHOLD_VALUE":5,"_row":"19.560"},{"NUM_VIOLATED_ROWS":0,"PCT_VIOLATED_ROWS":0,"NUM_DENOMINATOR_ROWS":0,"EXECUTION_TIME":"0.600975 secs","QUERY_TEXT":"\r\n/*********\r\nCONCEPT LEVEL check:\r\nPLAUSIBLE_VALUE_HIGH - find any MEASUREMENT records that have VALUE_AS_NUMBER with non-null value > plausible high value\r\n\r\nParameters used in this template:\r\ncdmDatabaseSchema = cdm_ibm_mdcd_v993.dbo\r\nconceptId =  3022548\r\nunitConceptId = 8840\r\nplausibleValueHigh =     100.0\r\n\r\n**********/\r\n\r\n\r\nSELECT num_violated_rows, CASE WHEN denominator.num_rows = 0 THEN 0 ELSE 1.0*num_violated_rows/denominator.num_rows END  AS pct_violated_rows,\r\n  denominator.num_rows as num_denominator_rows\r\nFROM\r\n(\r\n\tSELECT COUNT_BIG(*) AS num_violated_rows\r\n\tFROM\r\n\t(\r\n\t\tSELECT m.* \r\n\t\tFROM cdm_ibm_mdcd_v993.dbo.measurement m\r\n\t\t\r\n\t\tWHERE m.measurement_concept_id =  3022548\r\n\t\tAND m.unit_concept_id = 8840\r\n\t\tAND m.value_as_number IS NOT NULL\r\n\t\tAND m.value_as_number >     100.0\r\n\t) violated_rows\r\n) violated_row_count,\r\n( \r\n\tSELECT COUNT_BIG(*) AS num_rows\r\n\tFROM cdm_ibm_mdcd_v993.dbo.measurement m\r\n\t\r\n\tWHERE measurement_concept_id =  3022548\r\n\tAND unit_concept_id = 8840\r\n\tAND value_as_number IS NOT NULL\r\n) denominator\r\n;","CHECK_NAME":"plausibleValueHigh","CHECK_LEVEL":"CONCEPT","CHECK_DESCRIPTION":"For the combination of CONCEPT_ID  3022548 (Glucose [Mass/volume] in Cerebral spinal fluid) and UNIT_CONCEPT_ID 8840 (milligram per deciliter), the number and percent of records that have a value higher than     100.0.","CDM_TABLE_NAME":"MEASUREMENT","CDM_FIELD_NAME":"MEASUREMENT_CONCEPT_ID","CONCEPT_ID":" 3022548","UNIT_CONCEPT_ID":"8840","SQL_FILE":"concept_plausible_value_high.sql","CATEGORY":"Plausibility","SUBCATEGORY":"Atemporal","CONTEXT":"Verification","checkId":2542,"FAILED":0,"THRESHOLD_VALUE":5,"_row":"19.561"},{"NUM_VIOLATED_ROWS":0,"PCT_VIOLATED_ROWS":0,"NUM_DENOMINATOR_ROWS":0,"EXECUTION_TIME":"0.705997 secs","QUERY_TEXT":"\r\n/*********\r\nCONCEPT LEVEL check:\r\nPLAUSIBLE_VALUE_HIGH - find any MEASUREMENT records that have VALUE_AS_NUMBER with non-null value > plausible high value\r\n\r\nParameters used in this template:\r\ncdmDatabaseSchema = cdm_ibm_mdcd_v993.dbo\r\nconceptId =  3022616\r\nunitConceptId = 8751\r\nplausibleValueHigh =      40.0\r\n\r\n**********/\r\n\r\n\r\nSELECT num_violated_rows, CASE WHEN denominator.num_rows = 0 THEN 0 ELSE 1.0*num_violated_rows/denominator.num_rows END  AS pct_violated_rows,\r\n  denominator.num_rows as num_denominator_rows\r\nFROM\r\n(\r\n\tSELECT COUNT_BIG(*) AS num_violated_rows\r\n\tFROM\r\n\t(\r\n\t\tSELECT m.* \r\n\t\tFROM cdm_ibm_mdcd_v993.dbo.measurement m\r\n\t\t\r\n\t\tWHERE m.measurement_concept_id =  3022616\r\n\t\tAND m.unit_concept_id = 8751\r\n\t\tAND m.value_as_number IS NOT NULL\r\n\t\tAND m.value_as_number >      40.0\r\n\t) violated_rows\r\n) violated_row_count,\r\n( \r\n\tSELECT COUNT_BIG(*) AS num_rows\r\n\tFROM cdm_ibm_mdcd_v993.dbo.measurement m\r\n\t\r\n\tWHERE measurement_concept_id =  3022616\r\n\tAND unit_concept_id = 8751\r\n\tAND value_as_number IS NOT NULL\r\n) denominator\r\n;","CHECK_NAME":"plausibleValueHigh","CHECK_LEVEL":"CONCEPT","CHECK_DESCRIPTION":"For the combination of CONCEPT_ID  3022616 (Phenytoin [Mass/volume] in Serum or Plasma) and UNIT_CONCEPT_ID 8751 (milligram per liter), the number and percent of records that have a value higher than      40.0.","CDM_TABLE_NAME":"MEASUREMENT","CDM_FIELD_NAME":"MEASUREMENT_CONCEPT_ID","CONCEPT_ID":" 3022616","UNIT_CONCEPT_ID":"8751","SQL_FILE":"concept_plausible_value_high.sql","CATEGORY":"Plausibility","SUBCATEGORY":"Atemporal","CONTEXT":"Verification","checkId":2543,"FAILED":0,"THRESHOLD_VALUE":5,"_row":"19.562"},{"NUM_VIOLATED_ROWS":0,"PCT_VIOLATED_ROWS":0,"NUM_DENOMINATOR_ROWS":0,"EXECUTION_TIME":"0.753969 secs","QUERY_TEXT":"\r\n/*********\r\nCONCEPT LEVEL check:\r\nPLAUSIBLE_VALUE_HIGH - find any MEASUREMENT records that have VALUE_AS_NUMBER with non-null value > plausible high value\r\n\r\nParameters used in this template:\r\ncdmDatabaseSchema = cdm_ibm_mdcd_v993.dbo\r\nconceptId =  3022616\r\nunitConceptId = 8859\r\nplausibleValueHigh =      40.0\r\n\r\n**********/\r\n\r\n\r\nSELECT num_violated_rows, CASE WHEN denominator.num_rows = 0 THEN 0 ELSE 1.0*num_violated_rows/denominator.num_rows END  AS pct_violated_rows,\r\n  denominator.num_rows as num_denominator_rows\r\nFROM\r\n(\r\n\tSELECT COUNT_BIG(*) AS num_violated_rows\r\n\tFROM\r\n\t(\r\n\t\tSELECT m.* \r\n\t\tFROM cdm_ibm_mdcd_v993.dbo.measurement m\r\n\t\t\r\n\t\tWHERE m.measurement_concept_id =  3022616\r\n\t\tAND m.unit_concept_id = 8859\r\n\t\tAND m.value_as_number IS NOT NULL\r\n\t\tAND m.value_as_number >      40.0\r\n\t) violated_rows\r\n) violated_row_count,\r\n( \r\n\tSELECT COUNT_BIG(*) AS num_rows\r\n\tFROM cdm_ibm_mdcd_v993.dbo.measurement m\r\n\t\r\n\tWHERE measurement_concept_id =  3022616\r\n\tAND unit_concept_id = 8859\r\n\tAND value_as_number IS NOT NULL\r\n) denominator\r\n;","CHECK_NAME":"plausibleValueHigh","CHECK_LEVEL":"CONCEPT","CHECK_DESCRIPTION":"For the combination of CONCEPT_ID  3022616 (Phenytoin [Mass/volume] in Serum or Plasma) and UNIT_CONCEPT_ID 8859 (microgram per milliliter), the number and percent of records that have a value higher than      40.0.","CDM_TABLE_NAME":"MEASUREMENT","CDM_FIELD_NAME":"MEASUREMENT_CONCEPT_ID","CONCEPT_ID":" 3022616","UNIT_CONCEPT_ID":"8859","SQL_FILE":"concept_plausible_value_high.sql","CATEGORY":"Plausibility","SUBCATEGORY":"Atemporal","CONTEXT":"Verification","checkId":2544,"FAILED":0,"THRESHOLD_VALUE":5,"_row":"19.563"},{"NUM_VIOLATED_ROWS":0,"PCT_VIOLATED_ROWS":0,"NUM_DENOMINATOR_ROWS":0,"EXECUTION_TIME":"0.631977 secs","QUERY_TEXT":"\r\n/*********\r\nCONCEPT LEVEL check:\r\nPLAUSIBLE_VALUE_HIGH - find any MEASUREMENT records that have VALUE_AS_NUMBER with non-null value > plausible high value\r\n\r\nParameters used in this template:\r\ncdmDatabaseSchema = cdm_ibm_mdcd_v993.dbo\r\nconceptId =  3022709\r\nunitConceptId = 8848\r\nplausibleValueHigh =    1000.0\r\n\r\n**********/\r\n\r\n\r\nSELECT num_violated_rows, CASE WHEN denominator.num_rows = 0 THEN 0 ELSE 1.0*num_violated_rows/denominator.num_rows END  AS pct_violated_rows,\r\n  denominator.num_rows as num_denominator_rows\r\nFROM\r\n(\r\n\tSELECT COUNT_BIG(*) AS num_violated_rows\r\n\tFROM\r\n\t(\r\n\t\tSELECT m.* \r\n\t\tFROM cdm_ibm_mdcd_v993.dbo.measurement m\r\n\t\t\r\n\t\tWHERE m.measurement_concept_id =  3022709\r\n\t\tAND m.unit_concept_id = 8848\r\n\t\tAND m.value_as_number IS NOT NULL\r\n\t\tAND m.value_as_number >    1000.0\r\n\t) violated_rows\r\n) violated_row_count,\r\n( \r\n\tSELECT COUNT_BIG(*) AS num_rows\r\n\tFROM cdm_ibm_mdcd_v993.dbo.measurement m\r\n\t\r\n\tWHERE measurement_concept_id =  3022709\r\n\tAND unit_concept_id = 8848\r\n\tAND value_as_number IS NOT NULL\r\n) denominator\r\n;","CHECK_NAME":"plausibleValueHigh","CHECK_LEVEL":"CONCEPT","CHECK_DESCRIPTION":"For the combination of CONCEPT_ID  3022709 (Promyelocytes [#/volume] in Blood) and UNIT_CONCEPT_ID 8848 (thousand per microliter), the number and percent of records that have a value higher than    1000.0.","CDM_TABLE_NAME":"MEASUREMENT","CDM_FIELD_NAME":"MEASUREMENT_CONCEPT_ID","CONCEPT_ID":" 3022709","UNIT_CONCEPT_ID":"8848","SQL_FILE":"concept_plausible_value_high.sql","CATEGORY":"Plausibility","SUBCATEGORY":"Atemporal","CONTEXT":"Verification","checkId":2545,"FAILED":0,"THRESHOLD_VALUE":5,"_row":"19.564"},{"NUM_VIOLATED_ROWS":0,"PCT_VIOLATED_ROWS":0,"NUM_DENOMINATOR_ROWS":0,"EXECUTION_TIME":"0.732983 secs","QUERY_TEXT":"\r\n/*********\r\nCONCEPT LEVEL check:\r\nPLAUSIBLE_VALUE_HIGH - find any MEASUREMENT records that have VALUE_AS_NUMBER with non-null value > plausible high value\r\n\r\nParameters used in this template:\r\ncdmDatabaseSchema = cdm_ibm_mdcd_v993.dbo\r\nconceptId =  3022756\r\nunitConceptId = 8636\r\nplausibleValueHigh =       2.0\r\n\r\n**********/\r\n\r\n\r\nSELECT num_violated_rows, CASE WHEN denominator.num_rows = 0 THEN 0 ELSE 1.0*num_violated_rows/denominator.num_rows END  AS pct_violated_rows,\r\n  denominator.num_rows as num_denominator_rows\r\nFROM\r\n(\r\n\tSELECT COUNT_BIG(*) AS num_violated_rows\r\n\tFROM\r\n\t(\r\n\t\tSELECT m.* \r\n\t\tFROM cdm_ibm_mdcd_v993.dbo.measurement m\r\n\t\t\r\n\t\tWHERE m.measurement_concept_id =  3022756\r\n\t\tAND m.unit_concept_id = 8636\r\n\t\tAND m.value_as_number IS NOT NULL\r\n\t\tAND m.value_as_number >       2.0\r\n\t) violated_rows\r\n) violated_row_count,\r\n( \r\n\tSELECT COUNT_BIG(*) AS num_rows\r\n\tFROM cdm_ibm_mdcd_v993.dbo.measurement m\r\n\t\r\n\tWHERE measurement_concept_id =  3022756\r\n\tAND unit_concept_id = 8636\r\n\tAND value_as_number IS NOT NULL\r\n) denominator\r\n;","CHECK_NAME":"plausibleValueHigh","CHECK_LEVEL":"CONCEPT","CHECK_DESCRIPTION":"For the combination of CONCEPT_ID  3022756 (Ceruloplasmin [Mass/volume] in Serum or Plasma) and UNIT_CONCEPT_ID 8636 (gram per liter), the number and percent of records that have a value higher than       2.0.","CDM_TABLE_NAME":"MEASUREMENT","CDM_FIELD_NAME":"MEASUREMENT_CONCEPT_ID","CONCEPT_ID":" 3022756","UNIT_CONCEPT_ID":"8636","SQL_FILE":"concept_plausible_value_high.sql","CATEGORY":"Plausibility","SUBCATEGORY":"Atemporal","CONTEXT":"Verification","checkId":2546,"FAILED":0,"THRESHOLD_VALUE":5,"_row":"19.565"},{"NUM_VIOLATED_ROWS":0,"PCT_VIOLATED_ROWS":0,"NUM_DENOMINATOR_ROWS":0,"EXECUTION_TIME":"0.678988 secs","QUERY_TEXT":"\r\n/*********\r\nCONCEPT LEVEL check:\r\nPLAUSIBLE_VALUE_HIGH - find any MEASUREMENT records that have VALUE_AS_NUMBER with non-null value > plausible high value\r\n\r\nParameters used in this template:\r\ncdmDatabaseSchema = cdm_ibm_mdcd_v993.dbo\r\nconceptId =  3022756\r\nunitConceptId = 8749\r\nplausibleValueHigh =     439.0\r\n\r\n**********/\r\n\r\n\r\nSELECT num_violated_rows, CASE WHEN denominator.num_rows = 0 THEN 0 ELSE 1.0*num_violated_rows/denominator.num_rows END  AS pct_violated_rows,\r\n  denominator.num_rows as num_denominator_rows\r\nFROM\r\n(\r\n\tSELECT COUNT_BIG(*) AS num_violated_rows\r\n\tFROM\r\n\t(\r\n\t\tSELECT m.* \r\n\t\tFROM cdm_ibm_mdcd_v993.dbo.measurement m\r\n\t\t\r\n\t\tWHERE m.measurement_concept_id =  3022756\r\n\t\tAND m.unit_concept_id = 8749\r\n\t\tAND m.value_as_number IS NOT NULL\r\n\t\tAND m.value_as_number >     439.0\r\n\t) violated_rows\r\n) violated_row_count,\r\n( \r\n\tSELECT COUNT_BIG(*) AS num_rows\r\n\tFROM cdm_ibm_mdcd_v993.dbo.measurement m\r\n\t\r\n\tWHERE measurement_concept_id =  3022756\r\n\tAND unit_concept_id = 8749\r\n\tAND value_as_number IS NOT NULL\r\n) denominator\r\n;","CHECK_NAME":"plausibleValueHigh","CHECK_LEVEL":"CONCEPT","CHECK_DESCRIPTION":"For the combination of CONCEPT_ID  3022756 (Ceruloplasmin [Mass/volume] in Serum or Plasma) and UNIT_CONCEPT_ID 8749 (micromole per liter), the number and percent of records that have a value higher than     439.0.","CDM_TABLE_NAME":"MEASUREMENT","CDM_FIELD_NAME":"MEASUREMENT_CONCEPT_ID","CONCEPT_ID":" 3022756","UNIT_CONCEPT_ID":"8749","SQL_FILE":"concept_plausible_value_high.sql","CATEGORY":"Plausibility","SUBCATEGORY":"Atemporal","CONTEXT":"Verification","checkId":2547,"FAILED":0,"THRESHOLD_VALUE":5,"_row":"19.566"},{"NUM_VIOLATED_ROWS":0,"PCT_VIOLATED_ROWS":0,"NUM_DENOMINATOR_ROWS":0,"EXECUTION_TIME":"0.662980 secs","QUERY_TEXT":"\r\n/*********\r\nCONCEPT LEVEL check:\r\nPLAUSIBLE_VALUE_HIGH - find any MEASUREMENT records that have VALUE_AS_NUMBER with non-null value > plausible high value\r\n\r\nParameters used in this template:\r\ncdmDatabaseSchema = cdm_ibm_mdcd_v993.dbo\r\nconceptId =  3022756\r\nunitConceptId = 8751\r\nplausibleValueHigh =     412.0\r\n\r\n**********/\r\n\r\n\r\nSELECT num_violated_rows, CASE WHEN denominator.num_rows = 0 THEN 0 ELSE 1.0*num_violated_rows/denominator.num_rows END  AS pct_violated_rows,\r\n  denominator.num_rows as num_denominator_rows\r\nFROM\r\n(\r\n\tSELECT COUNT_BIG(*) AS num_violated_rows\r\n\tFROM\r\n\t(\r\n\t\tSELECT m.* \r\n\t\tFROM cdm_ibm_mdcd_v993.dbo.measurement m\r\n\t\t\r\n\t\tWHERE m.measurement_concept_id =  3022756\r\n\t\tAND m.unit_concept_id = 8751\r\n\t\tAND m.value_as_number IS NOT NULL\r\n\t\tAND m.value_as_number >     412.0\r\n\t) violated_rows\r\n) violated_row_count,\r\n( \r\n\tSELECT COUNT_BIG(*) AS num_rows\r\n\tFROM cdm_ibm_mdcd_v993.dbo.measurement m\r\n\t\r\n\tWHERE measurement_concept_id =  3022756\r\n\tAND unit_concept_id = 8751\r\n\tAND value_as_number IS NOT NULL\r\n) denominator\r\n;","CHECK_NAME":"plausibleValueHigh","CHECK_LEVEL":"CONCEPT","CHECK_DESCRIPTION":"For the combination of CONCEPT_ID  3022756 (Ceruloplasmin [Mass/volume] in Serum or Plasma) and UNIT_CONCEPT_ID 8751 (milligram per liter), the number and percent of records that have a value higher than     412.0.","CDM_TABLE_NAME":"MEASUREMENT","CDM_FIELD_NAME":"MEASUREMENT_CONCEPT_ID","CONCEPT_ID":" 3022756","UNIT_CONCEPT_ID":"8751","SQL_FILE":"concept_plausible_value_high.sql","CATEGORY":"Plausibility","SUBCATEGORY":"Atemporal","CONTEXT":"Verification","checkId":2548,"FAILED":0,"THRESHOLD_VALUE":5,"_row":"19.567"},{"NUM_VIOLATED_ROWS":0,"PCT_VIOLATED_ROWS":0,"NUM_DENOMINATOR_ROWS":0,"EXECUTION_TIME":"2.784918 secs","QUERY_TEXT":"\r\n/*********\r\nCONCEPT LEVEL check:\r\nPLAUSIBLE_VALUE_HIGH - find any MEASUREMENT records that have VALUE_AS_NUMBER with non-null value > plausible high value\r\n\r\nParameters used in this template:\r\ncdmDatabaseSchema = cdm_ibm_mdcd_v993.dbo\r\nconceptId =  3022756\r\nunitConceptId = 8840\r\nplausibleValueHigh =    1000.0\r\n\r\n**********/\r\n\r\n\r\nSELECT num_violated_rows, CASE WHEN denominator.num_rows = 0 THEN 0 ELSE 1.0*num_violated_rows/denominator.num_rows END  AS pct_violated_rows,\r\n  denominator.num_rows as num_denominator_rows\r\nFROM\r\n(\r\n\tSELECT COUNT_BIG(*) AS num_violated_rows\r\n\tFROM\r\n\t(\r\n\t\tSELECT m.* \r\n\t\tFROM cdm_ibm_mdcd_v993.dbo.measurement m\r\n\t\t\r\n\t\tWHERE m.measurement_concept_id =  3022756\r\n\t\tAND m.unit_concept_id = 8840\r\n\t\tAND m.value_as_number IS NOT NULL\r\n\t\tAND m.value_as_number >    1000.0\r\n\t) violated_rows\r\n) violated_row_count,\r\n( \r\n\tSELECT COUNT_BIG(*) AS num_rows\r\n\tFROM cdm_ibm_mdcd_v993.dbo.measurement m\r\n\t\r\n\tWHERE measurement_concept_id =  3022756\r\n\tAND unit_concept_id = 8840\r\n\tAND value_as_number IS NOT NULL\r\n) denominator\r\n;","CHECK_NAME":"plausibleValueHigh","CHECK_LEVEL":"CONCEPT","CHECK_DESCRIPTION":"For the combination of CONCEPT_ID  3022756 (Ceruloplasmin [Mass/volume] in Serum or Plasma) and UNIT_CONCEPT_ID 8840 (milligram per deciliter), the number and percent of records that have a value higher than    1000.0.","CDM_TABLE_NAME":"MEASUREMENT","CDM_FIELD_NAME":"MEASUREMENT_CONCEPT_ID","CONCEPT_ID":" 3022756","UNIT_CONCEPT_ID":"8840","SQL_FILE":"concept_plausible_value_high.sql","CATEGORY":"Plausibility","SUBCATEGORY":"Atemporal","CONTEXT":"Verification","checkId":2549,"FAILED":0,"THRESHOLD_VALUE":5,"_row":"19.568"},{"NUM_VIOLATED_ROWS":0,"PCT_VIOLATED_ROWS":0,"NUM_DENOMINATOR_ROWS":0,"EXECUTION_TIME":"2.179950 secs","QUERY_TEXT":"\r\n/*********\r\nCONCEPT LEVEL check:\r\nPLAUSIBLE_VALUE_HIGH - find any MEASUREMENT records that have VALUE_AS_NUMBER with non-null value > plausible high value\r\n\r\nParameters used in this template:\r\ncdmDatabaseSchema = cdm_ibm_mdcd_v993.dbo\r\nconceptId =  3022826\r\nunitConceptId = 8723\r\nplausibleValueHigh =     100.0\r\n\r\n**********/\r\n\r\n\r\nSELECT num_violated_rows, CASE WHEN denominator.num_rows = 0 THEN 0 ELSE 1.0*num_violated_rows/denominator.num_rows END  AS pct_violated_rows,\r\n  denominator.num_rows as num_denominator_rows\r\nFROM\r\n(\r\n\tSELECT COUNT_BIG(*) AS num_violated_rows\r\n\tFROM\r\n\t(\r\n\t\tSELECT m.* \r\n\t\tFROM cdm_ibm_mdcd_v993.dbo.measurement m\r\n\t\t\r\n\t\tWHERE m.measurement_concept_id =  3022826\r\n\t\tAND m.unit_concept_id = 8723\r\n\t\tAND m.value_as_number IS NOT NULL\r\n\t\tAND m.value_as_number >     100.0\r\n\t) violated_rows\r\n) violated_row_count,\r\n( \r\n\tSELECT COUNT_BIG(*) AS num_rows\r\n\tFROM cdm_ibm_mdcd_v993.dbo.measurement m\r\n\t\r\n\tWHERE measurement_concept_id =  3022826\r\n\tAND unit_concept_id = 8723\r\n\tAND value_as_number IS NOT NULL\r\n) denominator\r\n;","CHECK_NAME":"plausibleValueHigh","CHECK_LEVEL":"CONCEPT","CHECK_DESCRIPTION":"For the combination of CONCEPT_ID  3022826 (Microalbumin/Creatinine [Ratio] in Urine) and UNIT_CONCEPT_ID 8723 (milligram per gram), the number and percent of records that have a value higher than     100.0.","CDM_TABLE_NAME":"MEASUREMENT","CDM_FIELD_NAME":"MEASUREMENT_CONCEPT_ID","CONCEPT_ID":" 3022826","UNIT_CONCEPT_ID":"8723","SQL_FILE":"concept_plausible_value_high.sql","CATEGORY":"Plausibility","SUBCATEGORY":"Atemporal","CONTEXT":"Verification","checkId":2550,"FAILED":0,"THRESHOLD_VALUE":5,"_row":"19.569"},{"NUM_VIOLATED_ROWS":0,"PCT_VIOLATED_ROWS":0,"NUM_DENOMINATOR_ROWS":0,"EXECUTION_TIME":"1.125949 secs","QUERY_TEXT":"\r\n/*********\r\nCONCEPT LEVEL check:\r\nPLAUSIBLE_VALUE_HIGH - find any MEASUREMENT records that have VALUE_AS_NUMBER with non-null value > plausible high value\r\n\r\nParameters used in this template:\r\ncdmDatabaseSchema = cdm_ibm_mdcd_v993.dbo\r\nconceptId =  3022826\r\nunitConceptId = 8838\r\nplausibleValueHigh =     100.0\r\n\r\n**********/\r\n\r\n\r\nSELECT num_violated_rows, CASE WHEN denominator.num_rows = 0 THEN 0 ELSE 1.0*num_violated_rows/denominator.num_rows END  AS pct_violated_rows,\r\n  denominator.num_rows as num_denominator_rows\r\nFROM\r\n(\r\n\tSELECT COUNT_BIG(*) AS num_violated_rows\r\n\tFROM\r\n\t(\r\n\t\tSELECT m.* \r\n\t\tFROM cdm_ibm_mdcd_v993.dbo.measurement m\r\n\t\t\r\n\t\tWHERE m.measurement_concept_id =  3022826\r\n\t\tAND m.unit_concept_id = 8838\r\n\t\tAND m.value_as_number IS NOT NULL\r\n\t\tAND m.value_as_number >     100.0\r\n\t) violated_rows\r\n) violated_row_count,\r\n( \r\n\tSELECT COUNT_BIG(*) AS num_rows\r\n\tFROM cdm_ibm_mdcd_v993.dbo.measurement m\r\n\t\r\n\tWHERE measurement_concept_id =  3022826\r\n\tAND unit_concept_id = 8838\r\n\tAND value_as_number IS NOT NULL\r\n) denominator\r\n;","CHECK_NAME":"plausibleValueHigh","CHECK_LEVEL":"CONCEPT","CHECK_DESCRIPTION":"For the combination of CONCEPT_ID  3022826 (Microalbumin/Creatinine [Ratio] in Urine) and UNIT_CONCEPT_ID 8838 (microgram per milligram), the number and percent of records that have a value higher than     100.0.","CDM_TABLE_NAME":"MEASUREMENT","CDM_FIELD_NAME":"MEASUREMENT_CONCEPT_ID","CONCEPT_ID":" 3022826","UNIT_CONCEPT_ID":"8838","SQL_FILE":"concept_plausible_value_high.sql","CATEGORY":"Plausibility","SUBCATEGORY":"Atemporal","CONTEXT":"Verification","checkId":2551,"FAILED":0,"THRESHOLD_VALUE":5,"_row":"19.570"},{"NUM_VIOLATED_ROWS":0,"PCT_VIOLATED_ROWS":0,"NUM_DENOMINATOR_ROWS":0,"EXECUTION_TIME":"1.931948 secs","QUERY_TEXT":"\r\n/*********\r\nCONCEPT LEVEL check:\r\nPLAUSIBLE_VALUE_HIGH - find any MEASUREMENT records that have VALUE_AS_NUMBER with non-null value > plausible high value\r\n\r\nParameters used in this template:\r\ncdmDatabaseSchema = cdm_ibm_mdcd_v993.dbo\r\nconceptId =  3022826\r\nunitConceptId = 9075\r\nplausibleValueHigh =     100.0\r\n\r\n**********/\r\n\r\n\r\nSELECT num_violated_rows, CASE WHEN denominator.num_rows = 0 THEN 0 ELSE 1.0*num_violated_rows/denominator.num_rows END  AS pct_violated_rows,\r\n  denominator.num_rows as num_denominator_rows\r\nFROM\r\n(\r\n\tSELECT COUNT_BIG(*) AS num_violated_rows\r\n\tFROM\r\n\t(\r\n\t\tSELECT m.* \r\n\t\tFROM cdm_ibm_mdcd_v993.dbo.measurement m\r\n\t\t\r\n\t\tWHERE m.measurement_concept_id =  3022826\r\n\t\tAND m.unit_concept_id = 9075\r\n\t\tAND m.value_as_number IS NOT NULL\r\n\t\tAND m.value_as_number >     100.0\r\n\t) violated_rows\r\n) violated_row_count,\r\n( \r\n\tSELECT COUNT_BIG(*) AS num_rows\r\n\tFROM cdm_ibm_mdcd_v993.dbo.measurement m\r\n\t\r\n\tWHERE measurement_concept_id =  3022826\r\n\tAND unit_concept_id = 9075\r\n\tAND value_as_number IS NOT NULL\r\n) denominator\r\n;","CHECK_NAME":"plausibleValueHigh","CHECK_LEVEL":"CONCEPT","CHECK_DESCRIPTION":"For the combination of CONCEPT_ID  3022826 (Microalbumin/Creatinine [Ratio] in Urine) and UNIT_CONCEPT_ID 9075 (milligram per millimole of creatinine), the number and percent of records that have a value higher than     100.0.","CDM_TABLE_NAME":"MEASUREMENT","CDM_FIELD_NAME":"MEASUREMENT_CONCEPT_ID","CONCEPT_ID":" 3022826","UNIT_CONCEPT_ID":"9075","SQL_FILE":"concept_plausible_value_high.sql","CATEGORY":"Plausibility","SUBCATEGORY":"Atemporal","CONTEXT":"Verification","checkId":2552,"FAILED":0,"THRESHOLD_VALUE":5,"_row":"19.571"},{"NUM_VIOLATED_ROWS":0,"PCT_VIOLATED_ROWS":0,"NUM_DENOMINATOR_ROWS":0,"EXECUTION_TIME":"0.951977 secs","QUERY_TEXT":"\r\n/*********\r\nCONCEPT LEVEL check:\r\nPLAUSIBLE_VALUE_HIGH - find any MEASUREMENT records that have VALUE_AS_NUMBER with non-null value > plausible high value\r\n\r\nParameters used in this template:\r\ncdmDatabaseSchema = cdm_ibm_mdcd_v993.dbo\r\nconceptId =  3022914\r\nunitConceptId = 8763\r\nplausibleValueHigh =    1000.0\r\n\r\n**********/\r\n\r\n\r\nSELECT num_violated_rows, CASE WHEN denominator.num_rows = 0 THEN 0 ELSE 1.0*num_violated_rows/denominator.num_rows END  AS pct_violated_rows,\r\n  denominator.num_rows as num_denominator_rows\r\nFROM\r\n(\r\n\tSELECT COUNT_BIG(*) AS num_violated_rows\r\n\tFROM\r\n\t(\r\n\t\tSELECT m.* \r\n\t\tFROM cdm_ibm_mdcd_v993.dbo.measurement m\r\n\t\t\r\n\t\tWHERE m.measurement_concept_id =  3022914\r\n\t\tAND m.unit_concept_id = 8763\r\n\t\tAND m.value_as_number IS NOT NULL\r\n\t\tAND m.value_as_number >    1000.0\r\n\t) violated_rows\r\n) violated_row_count,\r\n( \r\n\tSELECT COUNT_BIG(*) AS num_rows\r\n\tFROM cdm_ibm_mdcd_v993.dbo.measurement m\r\n\t\r\n\tWHERE measurement_concept_id =  3022914\r\n\tAND unit_concept_id = 8763\r\n\tAND value_as_number IS NOT NULL\r\n) denominator\r\n;","CHECK_NAME":"plausibleValueHigh","CHECK_LEVEL":"CONCEPT","CHECK_DESCRIPTION":"For the combination of CONCEPT_ID  3022914 (Cancer Ag 19-9 [Units/volume] in Serum or Plasma) and UNIT_CONCEPT_ID 8763 (unit per milliliter), the number and percent of records that have a value higher than    1000.0.","CDM_TABLE_NAME":"MEASUREMENT","CDM_FIELD_NAME":"MEASUREMENT_CONCEPT_ID","CONCEPT_ID":" 3022914","UNIT_CONCEPT_ID":"8763","SQL_FILE":"concept_plausible_value_high.sql","CATEGORY":"Plausibility","SUBCATEGORY":"Atemporal","CONTEXT":"Verification","checkId":2553,"FAILED":0,"THRESHOLD_VALUE":5,"_row":"19.572"},{"NUM_VIOLATED_ROWS":0,"PCT_VIOLATED_ROWS":0,"NUM_DENOMINATOR_ROWS":0,"EXECUTION_TIME":"0.553974 secs","QUERY_TEXT":"\r\n/*********\r\nCONCEPT LEVEL check:\r\nPLAUSIBLE_VALUE_HIGH - find any MEASUREMENT records that have VALUE_AS_NUMBER with non-null value > plausible high value\r\n\r\nParameters used in this template:\r\ncdmDatabaseSchema = cdm_ibm_mdcd_v993.dbo\r\nconceptId =  3022914\r\nunitConceptId = 8810\r\nplausibleValueHigh =    1000.0\r\n\r\n**********/\r\n\r\n\r\nSELECT num_violated_rows, CASE WHEN denominator.num_rows = 0 THEN 0 ELSE 1.0*num_violated_rows/denominator.num_rows END  AS pct_violated_rows,\r\n  denominator.num_rows as num_denominator_rows\r\nFROM\r\n(\r\n\tSELECT COUNT_BIG(*) AS num_violated_rows\r\n\tFROM\r\n\t(\r\n\t\tSELECT m.* \r\n\t\tFROM cdm_ibm_mdcd_v993.dbo.measurement m\r\n\t\t\r\n\t\tWHERE m.measurement_concept_id =  3022914\r\n\t\tAND m.unit_concept_id = 8810\r\n\t\tAND m.value_as_number IS NOT NULL\r\n\t\tAND m.value_as_number >    1000.0\r\n\t) violated_rows\r\n) violated_row_count,\r\n( \r\n\tSELECT COUNT_BIG(*) AS num_rows\r\n\tFROM cdm_ibm_mdcd_v993.dbo.measurement m\r\n\t\r\n\tWHERE measurement_concept_id =  3022914\r\n\tAND unit_concept_id = 8810\r\n\tAND value_as_number IS NOT NULL\r\n) denominator\r\n;","CHECK_NAME":"plausibleValueHigh","CHECK_LEVEL":"CONCEPT","CHECK_DESCRIPTION":"For the combination of CONCEPT_ID  3022914 (Cancer Ag 19-9 [Units/volume] in Serum or Plasma) and UNIT_CONCEPT_ID 8810 (kilounit per liter), the number and percent of records that have a value higher than    1000.0.","CDM_TABLE_NAME":"MEASUREMENT","CDM_FIELD_NAME":"MEASUREMENT_CONCEPT_ID","CONCEPT_ID":" 3022914","UNIT_CONCEPT_ID":"8810","SQL_FILE":"concept_plausible_value_high.sql","CATEGORY":"Plausibility","SUBCATEGORY":"Atemporal","CONTEXT":"Verification","checkId":2554,"FAILED":0,"THRESHOLD_VALUE":5,"_row":"19.573"},{"NUM_VIOLATED_ROWS":0,"PCT_VIOLATED_ROWS":0,"NUM_DENOMINATOR_ROWS":0,"EXECUTION_TIME":"0.951965 secs","QUERY_TEXT":"\r\n/*********\r\nCONCEPT LEVEL check:\r\nPLAUSIBLE_VALUE_HIGH - find any MEASUREMENT records that have VALUE_AS_NUMBER with non-null value > plausible high value\r\n\r\nParameters used in this template:\r\ncdmDatabaseSchema = cdm_ibm_mdcd_v993.dbo\r\nconceptId =  3022914\r\nunitConceptId = 8980\r\nplausibleValueHigh =    1000.0\r\n\r\n**********/\r\n\r\n\r\nSELECT num_violated_rows, CASE WHEN denominator.num_rows = 0 THEN 0 ELSE 1.0*num_violated_rows/denominator.num_rows END  AS pct_violated_rows,\r\n  denominator.num_rows as num_denominator_rows\r\nFROM\r\n(\r\n\tSELECT COUNT_BIG(*) AS num_violated_rows\r\n\tFROM\r\n\t(\r\n\t\tSELECT m.* \r\n\t\tFROM cdm_ibm_mdcd_v993.dbo.measurement m\r\n\t\t\r\n\t\tWHERE m.measurement_concept_id =  3022914\r\n\t\tAND m.unit_concept_id = 8980\r\n\t\tAND m.value_as_number IS NOT NULL\r\n\t\tAND m.value_as_number >    1000.0\r\n\t) violated_rows\r\n) violated_row_count,\r\n( \r\n\tSELECT COUNT_BIG(*) AS num_rows\r\n\tFROM cdm_ibm_mdcd_v993.dbo.measurement m\r\n\t\r\n\tWHERE measurement_concept_id =  3022914\r\n\tAND unit_concept_id = 8980\r\n\tAND value_as_number IS NOT NULL\r\n) denominator\r\n;","CHECK_NAME":"plausibleValueHigh","CHECK_LEVEL":"CONCEPT","CHECK_DESCRIPTION":"For the combination of CONCEPT_ID  3022914 (Cancer Ag 19-9 [Units/volume] in Serum or Plasma) and UNIT_CONCEPT_ID 8980 (arbitrary unit per milliliter), the number and percent of records that have a value higher than    1000.0.","CDM_TABLE_NAME":"MEASUREMENT","CDM_FIELD_NAME":"MEASUREMENT_CONCEPT_ID","CONCEPT_ID":" 3022914","UNIT_CONCEPT_ID":"8980","SQL_FILE":"concept_plausible_value_high.sql","CATEGORY":"Plausibility","SUBCATEGORY":"Atemporal","CONTEXT":"Verification","checkId":2555,"FAILED":0,"THRESHOLD_VALUE":5,"_row":"19.574"},{"NUM_VIOLATED_ROWS":0,"PCT_VIOLATED_ROWS":0,"NUM_DENOMINATOR_ROWS":0,"EXECUTION_TIME":"0.529993 secs","QUERY_TEXT":"\r\n/*********\r\nCONCEPT LEVEL check:\r\nPLAUSIBLE_VALUE_HIGH - find any MEASUREMENT records that have VALUE_AS_NUMBER with non-null value > plausible high value\r\n\r\nParameters used in this template:\r\ncdmDatabaseSchema = cdm_ibm_mdcd_v993.dbo\r\nconceptId =  3022914\r\nunitConceptId = 8985\r\nplausibleValueHigh =    1000.0\r\n\r\n**********/\r\n\r\n\r\nSELECT num_violated_rows, CASE WHEN denominator.num_rows = 0 THEN 0 ELSE 1.0*num_violated_rows/denominator.num_rows END  AS pct_violated_rows,\r\n  denominator.num_rows as num_denominator_rows\r\nFROM\r\n(\r\n\tSELECT COUNT_BIG(*) AS num_violated_rows\r\n\tFROM\r\n\t(\r\n\t\tSELECT m.* \r\n\t\tFROM cdm_ibm_mdcd_v993.dbo.measurement m\r\n\t\t\r\n\t\tWHERE m.measurement_concept_id =  3022914\r\n\t\tAND m.unit_concept_id = 8985\r\n\t\tAND m.value_as_number IS NOT NULL\r\n\t\tAND m.value_as_number >    1000.0\r\n\t) violated_rows\r\n) violated_row_count,\r\n( \r\n\tSELECT COUNT_BIG(*) AS num_rows\r\n\tFROM cdm_ibm_mdcd_v993.dbo.measurement m\r\n\t\r\n\tWHERE measurement_concept_id =  3022914\r\n\tAND unit_concept_id = 8985\r\n\tAND value_as_number IS NOT NULL\r\n) denominator\r\n;","CHECK_NAME":"plausibleValueHigh","CHECK_LEVEL":"CONCEPT","CHECK_DESCRIPTION":"For the combination of CONCEPT_ID  3022914 (Cancer Ag 19-9 [Units/volume] in Serum or Plasma) and UNIT_CONCEPT_ID 8985 (international unit per milliliter), the number and percent of records that have a value higher than    1000.0.","CDM_TABLE_NAME":"MEASUREMENT","CDM_FIELD_NAME":"MEASUREMENT_CONCEPT_ID","CONCEPT_ID":" 3022914","UNIT_CONCEPT_ID":"8985","SQL_FILE":"concept_plausible_value_high.sql","CATEGORY":"Plausibility","SUBCATEGORY":"Atemporal","CONTEXT":"Verification","checkId":2556,"FAILED":0,"THRESHOLD_VALUE":5,"_row":"19.575"},{"NUM_VIOLATED_ROWS":0,"PCT_VIOLATED_ROWS":0,"NUM_DENOMINATOR_ROWS":0,"EXECUTION_TIME":"0.690973 secs","QUERY_TEXT":"\r\n/*********\r\nCONCEPT LEVEL check:\r\nPLAUSIBLE_VALUE_HIGH - find any MEASUREMENT records that have VALUE_AS_NUMBER with non-null value > plausible high value\r\n\r\nParameters used in this template:\r\ncdmDatabaseSchema = cdm_ibm_mdcd_v993.dbo\r\nconceptId =  3023017\r\nunitConceptId = 8554\r\nplausibleValueHigh =     100.0\r\n\r\n**********/\r\n\r\n\r\nSELECT num_violated_rows, CASE WHEN denominator.num_rows = 0 THEN 0 ELSE 1.0*num_violated_rows/denominator.num_rows END  AS pct_violated_rows,\r\n  denominator.num_rows as num_denominator_rows\r\nFROM\r\n(\r\n\tSELECT COUNT_BIG(*) AS num_violated_rows\r\n\tFROM\r\n\t(\r\n\t\tSELECT m.* \r\n\t\tFROM cdm_ibm_mdcd_v993.dbo.measurement m\r\n\t\t\r\n\t\tWHERE m.measurement_concept_id =  3023017\r\n\t\tAND m.unit_concept_id = 8554\r\n\t\tAND m.value_as_number IS NOT NULL\r\n\t\tAND m.value_as_number >     100.0\r\n\t) violated_rows\r\n) violated_row_count,\r\n( \r\n\tSELECT COUNT_BIG(*) AS num_rows\r\n\tFROM cdm_ibm_mdcd_v993.dbo.measurement m\r\n\t\r\n\tWHERE measurement_concept_id =  3023017\r\n\tAND unit_concept_id = 8554\r\n\tAND value_as_number IS NOT NULL\r\n) denominator\r\n;","CHECK_NAME":"plausibleValueHigh","CHECK_LEVEL":"CONCEPT","CHECK_DESCRIPTION":"For the combination of CONCEPT_ID  3023017 (Iron/Transferrin [Mass Ratio] in Serum or Plasma) and UNIT_CONCEPT_ID 8554 (percent), the number and percent of records that have a value higher than     100.0.","CDM_TABLE_NAME":"MEASUREMENT","CDM_FIELD_NAME":"MEASUREMENT_CONCEPT_ID","CONCEPT_ID":" 3023017","UNIT_CONCEPT_ID":"8554","SQL_FILE":"concept_plausible_value_high.sql","CATEGORY":"Plausibility","SUBCATEGORY":"Atemporal","CONTEXT":"Verification","checkId":2557,"FAILED":0,"THRESHOLD_VALUE":5,"_row":"19.576"},{"NUM_VIOLATED_ROWS":0,"PCT_VIOLATED_ROWS":0,"NUM_DENOMINATOR_ROWS":0,"EXECUTION_TIME":"0.470991 secs","QUERY_TEXT":"\r\n/*********\r\nCONCEPT LEVEL check:\r\nPLAUSIBLE_VALUE_HIGH - find any MEASUREMENT records that have VALUE_AS_NUMBER with non-null value > plausible high value\r\n\r\nParameters used in this template:\r\ncdmDatabaseSchema = cdm_ibm_mdcd_v993.dbo\r\nconceptId =  3023103\r\nunitConceptId = 8753\r\nplausibleValueHigh =       8.0\r\n\r\n**********/\r\n\r\n\r\nSELECT num_violated_rows, CASE WHEN denominator.num_rows = 0 THEN 0 ELSE 1.0*num_violated_rows/denominator.num_rows END  AS pct_violated_rows,\r\n  denominator.num_rows as num_denominator_rows\r\nFROM\r\n(\r\n\tSELECT COUNT_BIG(*) AS num_violated_rows\r\n\tFROM\r\n\t(\r\n\t\tSELECT m.* \r\n\t\tFROM cdm_ibm_mdcd_v993.dbo.measurement m\r\n\t\t\r\n\t\tWHERE m.measurement_concept_id =  3023103\r\n\t\tAND m.unit_concept_id = 8753\r\n\t\tAND m.value_as_number IS NOT NULL\r\n\t\tAND m.value_as_number >       8.0\r\n\t) violated_rows\r\n) violated_row_count,\r\n( \r\n\tSELECT COUNT_BIG(*) AS num_rows\r\n\tFROM cdm_ibm_mdcd_v993.dbo.measurement m\r\n\t\r\n\tWHERE measurement_concept_id =  3023103\r\n\tAND unit_concept_id = 8753\r\n\tAND value_as_number IS NOT NULL\r\n) denominator\r\n;","CHECK_NAME":"plausibleValueHigh","CHECK_LEVEL":"CONCEPT","CHECK_DESCRIPTION":"For the combination of CONCEPT_ID  3023103 (Potassium [Moles/volume] in Serum or Plasma) and UNIT_CONCEPT_ID 8753 (millimole per liter), the number and percent of records that have a value higher than       8.0.","CDM_TABLE_NAME":"MEASUREMENT","CDM_FIELD_NAME":"MEASUREMENT_CONCEPT_ID","CONCEPT_ID":" 3023103","UNIT_CONCEPT_ID":"8753","SQL_FILE":"concept_plausible_value_high.sql","CATEGORY":"Plausibility","SUBCATEGORY":"Atemporal","CONTEXT":"Verification","checkId":2558,"FAILED":0,"THRESHOLD_VALUE":5,"_row":"19.577"},{"NUM_VIOLATED_ROWS":0,"PCT_VIOLATED_ROWS":0,"NUM_DENOMINATOR_ROWS":0,"EXECUTION_TIME":"0.568973 secs","QUERY_TEXT":"\r\n/*********\r\nCONCEPT LEVEL check:\r\nPLAUSIBLE_VALUE_HIGH - find any MEASUREMENT records that have VALUE_AS_NUMBER with non-null value > plausible high value\r\n\r\nParameters used in this template:\r\ncdmDatabaseSchema = cdm_ibm_mdcd_v993.dbo\r\nconceptId =  3023103\r\nunitConceptId = 9557\r\nplausibleValueHigh =       8.0\r\n\r\n**********/\r\n\r\n\r\nSELECT num_violated_rows, CASE WHEN denominator.num_rows = 0 THEN 0 ELSE 1.0*num_violated_rows/denominator.num_rows END  AS pct_violated_rows,\r\n  denominator.num_rows as num_denominator_rows\r\nFROM\r\n(\r\n\tSELECT COUNT_BIG(*) AS num_violated_rows\r\n\tFROM\r\n\t(\r\n\t\tSELECT m.* \r\n\t\tFROM cdm_ibm_mdcd_v993.dbo.measurement m\r\n\t\t\r\n\t\tWHERE m.measurement_concept_id =  3023103\r\n\t\tAND m.unit_concept_id = 9557\r\n\t\tAND m.value_as_number IS NOT NULL\r\n\t\tAND m.value_as_number >       8.0\r\n\t) violated_rows\r\n) violated_row_count,\r\n( \r\n\tSELECT COUNT_BIG(*) AS num_rows\r\n\tFROM cdm_ibm_mdcd_v993.dbo.measurement m\r\n\t\r\n\tWHERE measurement_concept_id =  3023103\r\n\tAND unit_concept_id = 9557\r\n\tAND value_as_number IS NOT NULL\r\n) denominator\r\n;","CHECK_NAME":"plausibleValueHigh","CHECK_LEVEL":"CONCEPT","CHECK_DESCRIPTION":"For the combination of CONCEPT_ID  3023103 (Potassium [Moles/volume] in Serum or Plasma) and UNIT_CONCEPT_ID 9557 (milliequivalent per liter), the number and percent of records that have a value higher than       8.0.","CDM_TABLE_NAME":"MEASUREMENT","CDM_FIELD_NAME":"MEASUREMENT_CONCEPT_ID","CONCEPT_ID":" 3023103","UNIT_CONCEPT_ID":"9557","SQL_FILE":"concept_plausible_value_high.sql","CATEGORY":"Plausibility","SUBCATEGORY":"Atemporal","CONTEXT":"Verification","checkId":2559,"FAILED":0,"THRESHOLD_VALUE":5,"_row":"19.578"},{"NUM_VIOLATED_ROWS":0,"PCT_VIOLATED_ROWS":0,"NUM_DENOMINATOR_ROWS":0,"EXECUTION_TIME":"1.485963 secs","QUERY_TEXT":"\r\n/*********\r\nCONCEPT LEVEL check:\r\nPLAUSIBLE_VALUE_HIGH - find any MEASUREMENT records that have VALUE_AS_NUMBER with non-null value > plausible high value\r\n\r\nParameters used in this template:\r\ncdmDatabaseSchema = cdm_ibm_mdcd_v993.dbo\r\nconceptId =  3023103\r\nunitConceptId = 9573\r\nplausibleValueHigh =       8.0\r\n\r\n**********/\r\n\r\n\r\nSELECT num_violated_rows, CASE WHEN denominator.num_rows = 0 THEN 0 ELSE 1.0*num_violated_rows/denominator.num_rows END  AS pct_violated_rows,\r\n  denominator.num_rows as num_denominator_rows\r\nFROM\r\n(\r\n\tSELECT COUNT_BIG(*) AS num_violated_rows\r\n\tFROM\r\n\t(\r\n\t\tSELECT m.* \r\n\t\tFROM cdm_ibm_mdcd_v993.dbo.measurement m\r\n\t\t\r\n\t\tWHERE m.measurement_concept_id =  3023103\r\n\t\tAND m.unit_concept_id = 9573\r\n\t\tAND m.value_as_number IS NOT NULL\r\n\t\tAND m.value_as_number >       8.0\r\n\t) violated_rows\r\n) violated_row_count,\r\n( \r\n\tSELECT COUNT_BIG(*) AS num_rows\r\n\tFROM cdm_ibm_mdcd_v993.dbo.measurement m\r\n\t\r\n\tWHERE measurement_concept_id =  3023103\r\n\tAND unit_concept_id = 9573\r\n\tAND value_as_number IS NOT NULL\r\n) denominator\r\n;","CHECK_NAME":"plausibleValueHigh","CHECK_LEVEL":"CONCEPT","CHECK_DESCRIPTION":"For the combination of CONCEPT_ID  3023103 (Potassium [Moles/volume] in Serum or Plasma) and UNIT_CONCEPT_ID 9573 (millimole), the number and percent of records that have a value higher than       8.0.","CDM_TABLE_NAME":"MEASUREMENT","CDM_FIELD_NAME":"MEASUREMENT_CONCEPT_ID","CONCEPT_ID":" 3023103","UNIT_CONCEPT_ID":"9573","SQL_FILE":"concept_plausible_value_high.sql","CATEGORY":"Plausibility","SUBCATEGORY":"Atemporal","CONTEXT":"Verification","checkId":2560,"FAILED":0,"THRESHOLD_VALUE":5,"_row":"19.579"},{"NUM_VIOLATED_ROWS":0,"PCT_VIOLATED_ROWS":0,"NUM_DENOMINATOR_ROWS":0,"EXECUTION_TIME":"1.834945 secs","QUERY_TEXT":"\r\n/*********\r\nCONCEPT LEVEL check:\r\nPLAUSIBLE_VALUE_HIGH - find any MEASUREMENT records that have VALUE_AS_NUMBER with non-null value > plausible high value\r\n\r\nParameters used in this template:\r\ncdmDatabaseSchema = cdm_ibm_mdcd_v993.dbo\r\nconceptId =  3023314\r\nunitConceptId = 8554\r\nplausibleValueHigh =      50.0\r\n\r\n**********/\r\n\r\n\r\nSELECT num_violated_rows, CASE WHEN denominator.num_rows = 0 THEN 0 ELSE 1.0*num_violated_rows/denominator.num_rows END  AS pct_violated_rows,\r\n  denominator.num_rows as num_denominator_rows\r\nFROM\r\n(\r\n\tSELECT COUNT_BIG(*) AS num_violated_rows\r\n\tFROM\r\n\t(\r\n\t\tSELECT m.* \r\n\t\tFROM cdm_ibm_mdcd_v993.dbo.measurement m\r\n\t\t\r\n\t\tWHERE m.measurement_concept_id =  3023314\r\n\t\tAND m.unit_concept_id = 8554\r\n\t\tAND m.value_as_number IS NOT NULL\r\n\t\tAND m.value_as_number >      50.0\r\n\t) violated_rows\r\n) violated_row_count,\r\n( \r\n\tSELECT COUNT_BIG(*) AS num_rows\r\n\tFROM cdm_ibm_mdcd_v993.dbo.measurement m\r\n\t\r\n\tWHERE measurement_concept_id =  3023314\r\n\tAND unit_concept_id = 8554\r\n\tAND value_as_number IS NOT NULL\r\n) denominator\r\n;","CHECK_NAME":"plausibleValueHigh","CHECK_LEVEL":"CONCEPT","CHECK_DESCRIPTION":"For the combination of CONCEPT_ID  3023314 (Hematocrit [Volume Fraction] of Blood by Automated count) and UNIT_CONCEPT_ID 8554 (percent), the number and percent of records that have a value higher than      50.0.","CDM_TABLE_NAME":"MEASUREMENT","CDM_FIELD_NAME":"MEASUREMENT_CONCEPT_ID","CONCEPT_ID":" 3023314","UNIT_CONCEPT_ID":"8554","SQL_FILE":"concept_plausible_value_high.sql","CATEGORY":"Plausibility","SUBCATEGORY":"Atemporal","CONTEXT":"Verification","checkId":2561,"FAILED":0,"THRESHOLD_VALUE":5,"_row":"19.580"},{"NUM_VIOLATED_ROWS":0,"PCT_VIOLATED_ROWS":0,"NUM_DENOMINATOR_ROWS":0,"EXECUTION_TIME":"0.966972 secs","QUERY_TEXT":"\r\n/*********\r\nCONCEPT LEVEL check:\r\nPLAUSIBLE_VALUE_HIGH - find any MEASUREMENT records that have VALUE_AS_NUMBER with non-null value > plausible high value\r\n\r\nParameters used in this template:\r\ncdmDatabaseSchema = cdm_ibm_mdcd_v993.dbo\r\nconceptId =  3023314\r\nunitConceptId = 44777604\r\nplausibleValueHigh =      47.0\r\n\r\n**********/\r\n\r\n\r\nSELECT num_violated_rows, CASE WHEN denominator.num_rows = 0 THEN 0 ELSE 1.0*num_violated_rows/denominator.num_rows END  AS pct_violated_rows,\r\n  denominator.num_rows as num_denominator_rows\r\nFROM\r\n(\r\n\tSELECT COUNT_BIG(*) AS num_violated_rows\r\n\tFROM\r\n\t(\r\n\t\tSELECT m.* \r\n\t\tFROM cdm_ibm_mdcd_v993.dbo.measurement m\r\n\t\t\r\n\t\tWHERE m.measurement_concept_id =  3023314\r\n\t\tAND m.unit_concept_id = 44777604\r\n\t\tAND m.value_as_number IS NOT NULL\r\n\t\tAND m.value_as_number >      47.0\r\n\t) violated_rows\r\n) violated_row_count,\r\n( \r\n\tSELECT COUNT_BIG(*) AS num_rows\r\n\tFROM cdm_ibm_mdcd_v993.dbo.measurement m\r\n\t\r\n\tWHERE measurement_concept_id =  3023314\r\n\tAND unit_concept_id = 44777604\r\n\tAND value_as_number IS NOT NULL\r\n) denominator\r\n;","CHECK_NAME":"plausibleValueHigh","CHECK_LEVEL":"CONCEPT","CHECK_DESCRIPTION":"For the combination of CONCEPT_ID  3023314 (Hematocrit [Volume Fraction] of Blood by Automated count) and UNIT_CONCEPT_ID 44777604 (liter per liter), the number and percent of records that have a value higher than      47.0.","CDM_TABLE_NAME":"MEASUREMENT","CDM_FIELD_NAME":"MEASUREMENT_CONCEPT_ID","CONCEPT_ID":" 3023314","UNIT_CONCEPT_ID":"44777604","SQL_FILE":"concept_plausible_value_high.sql","CATEGORY":"Plausibility","SUBCATEGORY":"Atemporal","CONTEXT":"Verification","checkId":2562,"FAILED":0,"THRESHOLD_VALUE":5,"_row":"19.581"},{"NUM_VIOLATED_ROWS":0,"PCT_VIOLATED_ROWS":0,"NUM_DENOMINATOR_ROWS":0,"EXECUTION_TIME":"1.413960 secs","QUERY_TEXT":"\r\n/*********\r\nCONCEPT LEVEL check:\r\nPLAUSIBLE_VALUE_HIGH - find any MEASUREMENT records that have VALUE_AS_NUMBER with non-null value > plausible high value\r\n\r\nParameters used in this template:\r\ncdmDatabaseSchema = cdm_ibm_mdcd_v993.dbo\r\nconceptId =  3023351\r\nunitConceptId = 8554\r\nplausibleValueHigh =     100.0\r\n\r\n**********/\r\n\r\n\r\nSELECT num_violated_rows, CASE WHEN denominator.num_rows = 0 THEN 0 ELSE 1.0*num_violated_rows/denominator.num_rows END  AS pct_violated_rows,\r\n  denominator.num_rows as num_denominator_rows\r\nFROM\r\n(\r\n\tSELECT COUNT_BIG(*) AS num_violated_rows\r\n\tFROM\r\n\t(\r\n\t\tSELECT m.* \r\n\t\tFROM cdm_ibm_mdcd_v993.dbo.measurement m\r\n\t\t\r\n\t\tWHERE m.measurement_concept_id =  3023351\r\n\t\tAND m.unit_concept_id = 8554\r\n\t\tAND m.value_as_number IS NOT NULL\r\n\t\tAND m.value_as_number >     100.0\r\n\t) violated_rows\r\n) violated_row_count,\r\n( \r\n\tSELECT COUNT_BIG(*) AS num_rows\r\n\tFROM cdm_ibm_mdcd_v993.dbo.measurement m\r\n\t\r\n\tWHERE measurement_concept_id =  3023351\r\n\tAND unit_concept_id = 8554\r\n\tAND value_as_number IS NOT NULL\r\n) denominator\r\n;","CHECK_NAME":"plausibleValueHigh","CHECK_LEVEL":"CONCEPT","CHECK_DESCRIPTION":"For the combination of CONCEPT_ID  3023351 (European house dust mite IgE Ab [Units/volume] in Serum) and UNIT_CONCEPT_ID 8554 (percent), the number and percent of records that have a value higher than     100.0.","CDM_TABLE_NAME":"MEASUREMENT","CDM_FIELD_NAME":"MEASUREMENT_CONCEPT_ID","CONCEPT_ID":" 3023351","UNIT_CONCEPT_ID":"8554","SQL_FILE":"concept_plausible_value_high.sql","CATEGORY":"Plausibility","SUBCATEGORY":"Atemporal","CONTEXT":"Verification","checkId":2563,"FAILED":0,"THRESHOLD_VALUE":5,"_row":"19.582"},{"NUM_VIOLATED_ROWS":0,"PCT_VIOLATED_ROWS":0,"NUM_DENOMINATOR_ROWS":0,"EXECUTION_TIME":"1.045965 secs","QUERY_TEXT":"\r\n/*********\r\nCONCEPT LEVEL check:\r\nPLAUSIBLE_VALUE_HIGH - find any MEASUREMENT records that have VALUE_AS_NUMBER with non-null value > plausible high value\r\n\r\nParameters used in this template:\r\ncdmDatabaseSchema = cdm_ibm_mdcd_v993.dbo\r\nconceptId =  3023351\r\nunitConceptId = 8810\r\nplausibleValueHigh =      40.0\r\n\r\n**********/\r\n\r\n\r\nSELECT num_violated_rows, CASE WHEN denominator.num_rows = 0 THEN 0 ELSE 1.0*num_violated_rows/denominator.num_rows END  AS pct_violated_rows,\r\n  denominator.num_rows as num_denominator_rows\r\nFROM\r\n(\r\n\tSELECT COUNT_BIG(*) AS num_violated_rows\r\n\tFROM\r\n\t(\r\n\t\tSELECT m.* \r\n\t\tFROM cdm_ibm_mdcd_v993.dbo.measurement m\r\n\t\t\r\n\t\tWHERE m.measurement_concept_id =  3023351\r\n\t\tAND m.unit_concept_id = 8810\r\n\t\tAND m.value_as_number IS NOT NULL\r\n\t\tAND m.value_as_number >      40.0\r\n\t) violated_rows\r\n) violated_row_count,\r\n( \r\n\tSELECT COUNT_BIG(*) AS num_rows\r\n\tFROM cdm_ibm_mdcd_v993.dbo.measurement m\r\n\t\r\n\tWHERE measurement_concept_id =  3023351\r\n\tAND unit_concept_id = 8810\r\n\tAND value_as_number IS NOT NULL\r\n) denominator\r\n;","CHECK_NAME":"plausibleValueHigh","CHECK_LEVEL":"CONCEPT","CHECK_DESCRIPTION":"For the combination of CONCEPT_ID  3023351 (European house dust mite IgE Ab [Units/volume] in Serum) and UNIT_CONCEPT_ID 8810 (kilounit per liter), the number and percent of records that have a value higher than      40.0.","CDM_TABLE_NAME":"MEASUREMENT","CDM_FIELD_NAME":"MEASUREMENT_CONCEPT_ID","CONCEPT_ID":" 3023351","UNIT_CONCEPT_ID":"8810","SQL_FILE":"concept_plausible_value_high.sql","CATEGORY":"Plausibility","SUBCATEGORY":"Atemporal","CONTEXT":"Verification","checkId":2564,"FAILED":0,"THRESHOLD_VALUE":5,"_row":"19.583"},{"NUM_VIOLATED_ROWS":0,"PCT_VIOLATED_ROWS":0,"NUM_DENOMINATOR_ROWS":0,"EXECUTION_TIME":"1.431967 secs","QUERY_TEXT":"\r\n/*********\r\nCONCEPT LEVEL check:\r\nPLAUSIBLE_VALUE_HIGH - find any MEASUREMENT records that have VALUE_AS_NUMBER with non-null value > plausible high value\r\n\r\nParameters used in this template:\r\ncdmDatabaseSchema = cdm_ibm_mdcd_v993.dbo\r\nconceptId =  3023351\r\nunitConceptId = 8848\r\nplausibleValueHigh =      20.0\r\n\r\n**********/\r\n\r\n\r\nSELECT num_violated_rows, CASE WHEN denominator.num_rows = 0 THEN 0 ELSE 1.0*num_violated_rows/denominator.num_rows END  AS pct_violated_rows,\r\n  denominator.num_rows as num_denominator_rows\r\nFROM\r\n(\r\n\tSELECT COUNT_BIG(*) AS num_violated_rows\r\n\tFROM\r\n\t(\r\n\t\tSELECT m.* \r\n\t\tFROM cdm_ibm_mdcd_v993.dbo.measurement m\r\n\t\t\r\n\t\tWHERE m.measurement_concept_id =  3023351\r\n\t\tAND m.unit_concept_id = 8848\r\n\t\tAND m.value_as_number IS NOT NULL\r\n\t\tAND m.value_as_number >      20.0\r\n\t) violated_rows\r\n) violated_row_count,\r\n( \r\n\tSELECT COUNT_BIG(*) AS num_rows\r\n\tFROM cdm_ibm_mdcd_v993.dbo.measurement m\r\n\t\r\n\tWHERE measurement_concept_id =  3023351\r\n\tAND unit_concept_id = 8848\r\n\tAND value_as_number IS NOT NULL\r\n) denominator\r\n;","CHECK_NAME":"plausibleValueHigh","CHECK_LEVEL":"CONCEPT","CHECK_DESCRIPTION":"For the combination of CONCEPT_ID  3023351 (European house dust mite IgE Ab [Units/volume] in Serum) and UNIT_CONCEPT_ID 8848 (thousand per microliter), the number and percent of records that have a value higher than      20.0.","CDM_TABLE_NAME":"MEASUREMENT","CDM_FIELD_NAME":"MEASUREMENT_CONCEPT_ID","CONCEPT_ID":" 3023351","UNIT_CONCEPT_ID":"8848","SQL_FILE":"concept_plausible_value_high.sql","CATEGORY":"Plausibility","SUBCATEGORY":"Atemporal","CONTEXT":"Verification","checkId":2565,"FAILED":0,"THRESHOLD_VALUE":5,"_row":"19.584"},{"NUM_VIOLATED_ROWS":0,"PCT_VIOLATED_ROWS":0,"NUM_DENOMINATOR_ROWS":0,"EXECUTION_TIME":"0.954972 secs","QUERY_TEXT":"\r\n/*********\r\nCONCEPT LEVEL check:\r\nPLAUSIBLE_VALUE_HIGH - find any MEASUREMENT records that have VALUE_AS_NUMBER with non-null value > plausible high value\r\n\r\nParameters used in this template:\r\ncdmDatabaseSchema = cdm_ibm_mdcd_v993.dbo\r\nconceptId =  3023361\r\nunitConceptId = 8748\r\nplausibleValueHigh =    1500.0\r\n\r\n**********/\r\n\r\n\r\nSELECT num_violated_rows, CASE WHEN denominator.num_rows = 0 THEN 0 ELSE 1.0*num_violated_rows/denominator.num_rows END  AS pct_violated_rows,\r\n  denominator.num_rows as num_denominator_rows\r\nFROM\r\n(\r\n\tSELECT COUNT_BIG(*) AS num_violated_rows\r\n\tFROM\r\n\t(\r\n\t\tSELECT m.* \r\n\t\tFROM cdm_ibm_mdcd_v993.dbo.measurement m\r\n\t\t\r\n\t\tWHERE m.measurement_concept_id =  3023361\r\n\t\tAND m.unit_concept_id = 8748\r\n\t\tAND m.value_as_number IS NOT NULL\r\n\t\tAND m.value_as_number >    1500.0\r\n\t) violated_rows\r\n) violated_row_count,\r\n( \r\n\tSELECT COUNT_BIG(*) AS num_rows\r\n\tFROM cdm_ibm_mdcd_v993.dbo.measurement m\r\n\t\r\n\tWHERE measurement_concept_id =  3023361\r\n\tAND unit_concept_id = 8748\r\n\tAND value_as_number IS NOT NULL\r\n) denominator\r\n;","CHECK_NAME":"plausibleValueHigh","CHECK_LEVEL":"CONCEPT","CHECK_DESCRIPTION":"For the combination of CONCEPT_ID  3023361 (Fibrin D-dimer [Units/volume] in Platelet poor plasma) and UNIT_CONCEPT_ID 8748 (microgram per liter), the number and percent of records that have a value higher than    1500.0.","CDM_TABLE_NAME":"MEASUREMENT","CDM_FIELD_NAME":"MEASUREMENT_CONCEPT_ID","CONCEPT_ID":" 3023361","UNIT_CONCEPT_ID":"8748","SQL_FILE":"concept_plausible_value_high.sql","CATEGORY":"Plausibility","SUBCATEGORY":"Atemporal","CONTEXT":"Verification","checkId":2566,"FAILED":0,"THRESHOLD_VALUE":5,"_row":"19.585"},{"NUM_VIOLATED_ROWS":0,"PCT_VIOLATED_ROWS":0,"NUM_DENOMINATOR_ROWS":0,"EXECUTION_TIME":"0.708972 secs","QUERY_TEXT":"\r\n/*********\r\nCONCEPT LEVEL check:\r\nPLAUSIBLE_VALUE_HIGH - find any MEASUREMENT records that have VALUE_AS_NUMBER with non-null value > plausible high value\r\n\r\nParameters used in this template:\r\ncdmDatabaseSchema = cdm_ibm_mdcd_v993.dbo\r\nconceptId =  3023361\r\nunitConceptId = 8751\r\nplausibleValueHigh =       2.0\r\n\r\n**********/\r\n\r\n\r\nSELECT num_violated_rows, CASE WHEN denominator.num_rows = 0 THEN 0 ELSE 1.0*num_violated_rows/denominator.num_rows END  AS pct_violated_rows,\r\n  denominator.num_rows as num_denominator_rows\r\nFROM\r\n(\r\n\tSELECT COUNT_BIG(*) AS num_violated_rows\r\n\tFROM\r\n\t(\r\n\t\tSELECT m.* \r\n\t\tFROM cdm_ibm_mdcd_v993.dbo.measurement m\r\n\t\t\r\n\t\tWHERE m.measurement_concept_id =  3023361\r\n\t\tAND m.unit_concept_id = 8751\r\n\t\tAND m.value_as_number IS NOT NULL\r\n\t\tAND m.value_as_number >       2.0\r\n\t) violated_rows\r\n) violated_row_count,\r\n( \r\n\tSELECT COUNT_BIG(*) AS num_rows\r\n\tFROM cdm_ibm_mdcd_v993.dbo.measurement m\r\n\t\r\n\tWHERE measurement_concept_id =  3023361\r\n\tAND unit_concept_id = 8751\r\n\tAND value_as_number IS NOT NULL\r\n) denominator\r\n;","CHECK_NAME":"plausibleValueHigh","CHECK_LEVEL":"CONCEPT","CHECK_DESCRIPTION":"For the combination of CONCEPT_ID  3023361 (Fibrin D-dimer [Units/volume] in Platelet poor plasma) and UNIT_CONCEPT_ID 8751 (milligram per liter), the number and percent of records that have a value higher than       2.0.","CDM_TABLE_NAME":"MEASUREMENT","CDM_FIELD_NAME":"MEASUREMENT_CONCEPT_ID","CONCEPT_ID":" 3023361","UNIT_CONCEPT_ID":"8751","SQL_FILE":"concept_plausible_value_high.sql","CATEGORY":"Plausibility","SUBCATEGORY":"Atemporal","CONTEXT":"Verification","checkId":2567,"FAILED":0,"THRESHOLD_VALUE":5,"_row":"19.586"},{"NUM_VIOLATED_ROWS":0,"PCT_VIOLATED_ROWS":0,"NUM_DENOMINATOR_ROWS":0,"EXECUTION_TIME":"0.998972 secs","QUERY_TEXT":"\r\n/*********\r\nCONCEPT LEVEL check:\r\nPLAUSIBLE_VALUE_HIGH - find any MEASUREMENT records that have VALUE_AS_NUMBER with non-null value > plausible high value\r\n\r\nParameters used in this template:\r\ncdmDatabaseSchema = cdm_ibm_mdcd_v993.dbo\r\nconceptId =  3023361\r\nunitConceptId = 8842\r\nplausibleValueHigh =    2500.0\r\n\r\n**********/\r\n\r\n\r\nSELECT num_violated_rows, CASE WHEN denominator.num_rows = 0 THEN 0 ELSE 1.0*num_violated_rows/denominator.num_rows END  AS pct_violated_rows,\r\n  denominator.num_rows as num_denominator_rows\r\nFROM\r\n(\r\n\tSELECT COUNT_BIG(*) AS num_violated_rows\r\n\tFROM\r\n\t(\r\n\t\tSELECT m.* \r\n\t\tFROM cdm_ibm_mdcd_v993.dbo.measurement m\r\n\t\t\r\n\t\tWHERE m.measurement_concept_id =  3023361\r\n\t\tAND m.unit_concept_id = 8842\r\n\t\tAND m.value_as_number IS NOT NULL\r\n\t\tAND m.value_as_number >    2500.0\r\n\t) violated_rows\r\n) violated_row_count,\r\n( \r\n\tSELECT COUNT_BIG(*) AS num_rows\r\n\tFROM cdm_ibm_mdcd_v993.dbo.measurement m\r\n\t\r\n\tWHERE measurement_concept_id =  3023361\r\n\tAND unit_concept_id = 8842\r\n\tAND value_as_number IS NOT NULL\r\n) denominator\r\n;","CHECK_NAME":"plausibleValueHigh","CHECK_LEVEL":"CONCEPT","CHECK_DESCRIPTION":"For the combination of CONCEPT_ID  3023361 (Fibrin D-dimer [Units/volume] in Platelet poor plasma) and UNIT_CONCEPT_ID 8842 (nanogram per milliliter), the number and percent of records that have a value higher than    2500.0.","CDM_TABLE_NAME":"MEASUREMENT","CDM_FIELD_NAME":"MEASUREMENT_CONCEPT_ID","CONCEPT_ID":" 3023361","UNIT_CONCEPT_ID":"8842","SQL_FILE":"concept_plausible_value_high.sql","CATEGORY":"Plausibility","SUBCATEGORY":"Atemporal","CONTEXT":"Verification","checkId":2568,"FAILED":0,"THRESHOLD_VALUE":5,"_row":"19.587"},{"NUM_VIOLATED_ROWS":0,"PCT_VIOLATED_ROWS":0,"NUM_DENOMINATOR_ROWS":0,"EXECUTION_TIME":"0.737971 secs","QUERY_TEXT":"\r\n/*********\r\nCONCEPT LEVEL check:\r\nPLAUSIBLE_VALUE_HIGH - find any MEASUREMENT records that have VALUE_AS_NUMBER with non-null value > plausible high value\r\n\r\nParameters used in this template:\r\ncdmDatabaseSchema = cdm_ibm_mdcd_v993.dbo\r\nconceptId =  3023361\r\nunitConceptId = 8859\r\nplausibleValueHigh =       3.0\r\n\r\n**********/\r\n\r\n\r\nSELECT num_violated_rows, CASE WHEN denominator.num_rows = 0 THEN 0 ELSE 1.0*num_violated_rows/denominator.num_rows END  AS pct_violated_rows,\r\n  denominator.num_rows as num_denominator_rows\r\nFROM\r\n(\r\n\tSELECT COUNT_BIG(*) AS num_violated_rows\r\n\tFROM\r\n\t(\r\n\t\tSELECT m.* \r\n\t\tFROM cdm_ibm_mdcd_v993.dbo.measurement m\r\n\t\t\r\n\t\tWHERE m.measurement_concept_id =  3023361\r\n\t\tAND m.unit_concept_id = 8859\r\n\t\tAND m.value_as_number IS NOT NULL\r\n\t\tAND m.value_as_number >       3.0\r\n\t) violated_rows\r\n) violated_row_count,\r\n( \r\n\tSELECT COUNT_BIG(*) AS num_rows\r\n\tFROM cdm_ibm_mdcd_v993.dbo.measurement m\r\n\t\r\n\tWHERE measurement_concept_id =  3023361\r\n\tAND unit_concept_id = 8859\r\n\tAND value_as_number IS NOT NULL\r\n) denominator\r\n;","CHECK_NAME":"plausibleValueHigh","CHECK_LEVEL":"CONCEPT","CHECK_DESCRIPTION":"For the combination of CONCEPT_ID  3023361 (Fibrin D-dimer [Units/volume] in Platelet poor plasma) and UNIT_CONCEPT_ID 8859 (microgram per milliliter), the number and percent of records that have a value higher than       3.0.","CDM_TABLE_NAME":"MEASUREMENT","CDM_FIELD_NAME":"MEASUREMENT_CONCEPT_ID","CONCEPT_ID":" 3023361","UNIT_CONCEPT_ID":"8859","SQL_FILE":"concept_plausible_value_high.sql","CATEGORY":"Plausibility","SUBCATEGORY":"Atemporal","CONTEXT":"Verification","checkId":2569,"FAILED":0,"THRESHOLD_VALUE":5,"_row":"19.588"},{"NUM_VIOLATED_ROWS":0,"PCT_VIOLATED_ROWS":0,"NUM_DENOMINATOR_ROWS":0,"EXECUTION_TIME":"0.985972 secs","QUERY_TEXT":"\r\n/*********\r\nCONCEPT LEVEL check:\r\nPLAUSIBLE_VALUE_HIGH - find any MEASUREMENT records that have VALUE_AS_NUMBER with non-null value > plausible high value\r\n\r\nParameters used in this template:\r\ncdmDatabaseSchema = cdm_ibm_mdcd_v993.dbo\r\nconceptId =  3023420\r\nunitConceptId = 8985\r\nplausibleValueHigh =    1000.0\r\n\r\n**********/\r\n\r\n\r\nSELECT num_violated_rows, CASE WHEN denominator.num_rows = 0 THEN 0 ELSE 1.0*num_violated_rows/denominator.num_rows END  AS pct_violated_rows,\r\n  denominator.num_rows as num_denominator_rows\r\nFROM\r\n(\r\n\tSELECT COUNT_BIG(*) AS num_violated_rows\r\n\tFROM\r\n\t(\r\n\t\tSELECT m.* \r\n\t\tFROM cdm_ibm_mdcd_v993.dbo.measurement m\r\n\t\t\r\n\t\tWHERE m.measurement_concept_id =  3023420\r\n\t\tAND m.unit_concept_id = 8985\r\n\t\tAND m.value_as_number IS NOT NULL\r\n\t\tAND m.value_as_number >    1000.0\r\n\t) violated_rows\r\n) violated_row_count,\r\n( \r\n\tSELECT COUNT_BIG(*) AS num_rows\r\n\tFROM cdm_ibm_mdcd_v993.dbo.measurement m\r\n\t\r\n\tWHERE measurement_concept_id =  3023420\r\n\tAND unit_concept_id = 8985\r\n\tAND value_as_number IS NOT NULL\r\n) denominator\r\n;","CHECK_NAME":"plausibleValueHigh","CHECK_LEVEL":"CONCEPT","CHECK_DESCRIPTION":"For the combination of CONCEPT_ID  3023420 (DNA double strand Ab [Units/volume] in Serum) and UNIT_CONCEPT_ID 8985 (international unit per milliliter), the number and percent of records that have a value higher than    1000.0.","CDM_TABLE_NAME":"MEASUREMENT","CDM_FIELD_NAME":"MEASUREMENT_CONCEPT_ID","CONCEPT_ID":" 3023420","UNIT_CONCEPT_ID":"8985","SQL_FILE":"concept_plausible_value_high.sql","CATEGORY":"Plausibility","SUBCATEGORY":"Atemporal","CONTEXT":"Verification","checkId":2570,"FAILED":0,"THRESHOLD_VALUE":5,"_row":"19.589"},{"NUM_VIOLATED_ROWS":0,"PCT_VIOLATED_ROWS":0,"NUM_DENOMINATOR_ROWS":0,"EXECUTION_TIME":"1.153968 secs","QUERY_TEXT":"\r\n/*********\r\nCONCEPT LEVEL check:\r\nPLAUSIBLE_VALUE_HIGH - find any MEASUREMENT records that have VALUE_AS_NUMBER with non-null value > plausible high value\r\n\r\nParameters used in this template:\r\ncdmDatabaseSchema = cdm_ibm_mdcd_v993.dbo\r\nconceptId =  3023465\r\nunitConceptId = 8554\r\nplausibleValueHigh =     100.0\r\n\r\n**********/\r\n\r\n\r\nSELECT num_violated_rows, CASE WHEN denominator.num_rows = 0 THEN 0 ELSE 1.0*num_violated_rows/denominator.num_rows END  AS pct_violated_rows,\r\n  denominator.num_rows as num_denominator_rows\r\nFROM\r\n(\r\n\tSELECT COUNT_BIG(*) AS num_violated_rows\r\n\tFROM\r\n\t(\r\n\t\tSELECT m.* \r\n\t\tFROM cdm_ibm_mdcd_v993.dbo.measurement m\r\n\t\t\r\n\t\tWHERE m.measurement_concept_id =  3023465\r\n\t\tAND m.unit_concept_id = 8554\r\n\t\tAND m.value_as_number IS NOT NULL\r\n\t\tAND m.value_as_number >     100.0\r\n\t) violated_rows\r\n) violated_row_count,\r\n( \r\n\tSELECT COUNT_BIG(*) AS num_rows\r\n\tFROM cdm_ibm_mdcd_v993.dbo.measurement m\r\n\t\r\n\tWHERE measurement_concept_id =  3023465\r\n\tAND unit_concept_id = 8554\r\n\tAND value_as_number IS NOT NULL\r\n) denominator\r\n;","CHECK_NAME":"plausibleValueHigh","CHECK_LEVEL":"CONCEPT","CHECK_DESCRIPTION":"For the combination of CONCEPT_ID  3023465 (Gamma globulin [Mass/volume] in Serum or Plasma by Electrophoresis) and UNIT_CONCEPT_ID 8554 (percent), the number and percent of records that have a value higher than     100.0.","CDM_TABLE_NAME":"MEASUREMENT","CDM_FIELD_NAME":"MEASUREMENT_CONCEPT_ID","CONCEPT_ID":" 3023465","UNIT_CONCEPT_ID":"8554","SQL_FILE":"concept_plausible_value_high.sql","CATEGORY":"Plausibility","SUBCATEGORY":"Atemporal","CONTEXT":"Verification","checkId":2571,"FAILED":0,"THRESHOLD_VALUE":5,"_row":"19.590"},{"NUM_VIOLATED_ROWS":0,"PCT_VIOLATED_ROWS":0,"NUM_DENOMINATOR_ROWS":0,"EXECUTION_TIME":"0.586977 secs","QUERY_TEXT":"\r\n/*********\r\nCONCEPT LEVEL check:\r\nPLAUSIBLE_VALUE_HIGH - find any MEASUREMENT records that have VALUE_AS_NUMBER with non-null value > plausible high value\r\n\r\nParameters used in this template:\r\ncdmDatabaseSchema = cdm_ibm_mdcd_v993.dbo\r\nconceptId =  3023465\r\nunitConceptId = 8636\r\nplausibleValueHigh =      20.0\r\n\r\n**********/\r\n\r\n\r\nSELECT num_violated_rows, CASE WHEN denominator.num_rows = 0 THEN 0 ELSE 1.0*num_violated_rows/denominator.num_rows END  AS pct_violated_rows,\r\n  denominator.num_rows as num_denominator_rows\r\nFROM\r\n(\r\n\tSELECT COUNT_BIG(*) AS num_violated_rows\r\n\tFROM\r\n\t(\r\n\t\tSELECT m.* \r\n\t\tFROM cdm_ibm_mdcd_v993.dbo.measurement m\r\n\t\t\r\n\t\tWHERE m.measurement_concept_id =  3023465\r\n\t\tAND m.unit_concept_id = 8636\r\n\t\tAND m.value_as_number IS NOT NULL\r\n\t\tAND m.value_as_number >      20.0\r\n\t) violated_rows\r\n) violated_row_count,\r\n( \r\n\tSELECT COUNT_BIG(*) AS num_rows\r\n\tFROM cdm_ibm_mdcd_v993.dbo.measurement m\r\n\t\r\n\tWHERE measurement_concept_id =  3023465\r\n\tAND unit_concept_id = 8636\r\n\tAND value_as_number IS NOT NULL\r\n) denominator\r\n;","CHECK_NAME":"plausibleValueHigh","CHECK_LEVEL":"CONCEPT","CHECK_DESCRIPTION":"For the combination of CONCEPT_ID  3023465 (Gamma globulin [Mass/volume] in Serum or Plasma by Electrophoresis) and UNIT_CONCEPT_ID 8636 (gram per liter), the number and percent of records that have a value higher than      20.0.","CDM_TABLE_NAME":"MEASUREMENT","CDM_FIELD_NAME":"MEASUREMENT_CONCEPT_ID","CONCEPT_ID":" 3023465","UNIT_CONCEPT_ID":"8636","SQL_FILE":"concept_plausible_value_high.sql","CATEGORY":"Plausibility","SUBCATEGORY":"Atemporal","CONTEXT":"Verification","checkId":2572,"FAILED":0,"THRESHOLD_VALUE":5,"_row":"19.591"},{"NUM_VIOLATED_ROWS":0,"PCT_VIOLATED_ROWS":0,"NUM_DENOMINATOR_ROWS":0,"EXECUTION_TIME":"1.501974 secs","QUERY_TEXT":"\r\n/*********\r\nCONCEPT LEVEL check:\r\nPLAUSIBLE_VALUE_HIGH - find any MEASUREMENT records that have VALUE_AS_NUMBER with non-null value > plausible high value\r\n\r\nParameters used in this template:\r\ncdmDatabaseSchema = cdm_ibm_mdcd_v993.dbo\r\nconceptId =  3023465\r\nunitConceptId = 8713\r\nplausibleValueHigh =       2.0\r\n\r\n**********/\r\n\r\n\r\nSELECT num_violated_rows, CASE WHEN denominator.num_rows = 0 THEN 0 ELSE 1.0*num_violated_rows/denominator.num_rows END  AS pct_violated_rows,\r\n  denominator.num_rows as num_denominator_rows\r\nFROM\r\n(\r\n\tSELECT COUNT_BIG(*) AS num_violated_rows\r\n\tFROM\r\n\t(\r\n\t\tSELECT m.* \r\n\t\tFROM cdm_ibm_mdcd_v993.dbo.measurement m\r\n\t\t\r\n\t\tWHERE m.measurement_concept_id =  3023465\r\n\t\tAND m.unit_concept_id = 8713\r\n\t\tAND m.value_as_number IS NOT NULL\r\n\t\tAND m.value_as_number >       2.0\r\n\t) violated_rows\r\n) violated_row_count,\r\n( \r\n\tSELECT COUNT_BIG(*) AS num_rows\r\n\tFROM cdm_ibm_mdcd_v993.dbo.measurement m\r\n\t\r\n\tWHERE measurement_concept_id =  3023465\r\n\tAND unit_concept_id = 8713\r\n\tAND value_as_number IS NOT NULL\r\n) denominator\r\n;","CHECK_NAME":"plausibleValueHigh","CHECK_LEVEL":"CONCEPT","CHECK_DESCRIPTION":"For the combination of CONCEPT_ID  3023465 (Gamma globulin [Mass/volume] in Serum or Plasma by Electrophoresis) and UNIT_CONCEPT_ID 8713 (gram per deciliter), the number and percent of records that have a value higher than       2.0.","CDM_TABLE_NAME":"MEASUREMENT","CDM_FIELD_NAME":"MEASUREMENT_CONCEPT_ID","CONCEPT_ID":" 3023465","UNIT_CONCEPT_ID":"8713","SQL_FILE":"concept_plausible_value_high.sql","CATEGORY":"Plausibility","SUBCATEGORY":"Atemporal","CONTEXT":"Verification","checkId":2573,"FAILED":0,"THRESHOLD_VALUE":5,"_row":"19.592"},{"NUM_VIOLATED_ROWS":0,"PCT_VIOLATED_ROWS":0,"NUM_DENOMINATOR_ROWS":0,"EXECUTION_TIME":"1.231972 secs","QUERY_TEXT":"\r\n/*********\r\nCONCEPT LEVEL check:\r\nPLAUSIBLE_VALUE_HIGH - find any MEASUREMENT records that have VALUE_AS_NUMBER with non-null value > plausible high value\r\n\r\nParameters used in this template:\r\ncdmDatabaseSchema = cdm_ibm_mdcd_v993.dbo\r\nconceptId =  3023520\r\nunitConceptId = 8554\r\nplausibleValueHigh =     100.0\r\n\r\n**********/\r\n\r\n\r\nSELECT num_violated_rows, CASE WHEN denominator.num_rows = 0 THEN 0 ELSE 1.0*num_violated_rows/denominator.num_rows END  AS pct_violated_rows,\r\n  denominator.num_rows as num_denominator_rows\r\nFROM\r\n(\r\n\tSELECT COUNT_BIG(*) AS num_violated_rows\r\n\tFROM\r\n\t(\r\n\t\tSELECT m.* \r\n\t\tFROM cdm_ibm_mdcd_v993.dbo.measurement m\r\n\t\t\r\n\t\tWHERE m.measurement_concept_id =  3023520\r\n\t\tAND m.unit_concept_id = 8554\r\n\t\tAND m.value_as_number IS NOT NULL\r\n\t\tAND m.value_as_number >     100.0\r\n\t) violated_rows\r\n) violated_row_count,\r\n( \r\n\tSELECT COUNT_BIG(*) AS num_rows\r\n\tFROM cdm_ibm_mdcd_v993.dbo.measurement m\r\n\t\r\n\tWHERE measurement_concept_id =  3023520\r\n\tAND unit_concept_id = 8554\r\n\tAND value_as_number IS NOT NULL\r\n) denominator\r\n;","CHECK_NAME":"plausibleValueHigh","CHECK_LEVEL":"CONCEPT","CHECK_DESCRIPTION":"For the combination of CONCEPT_ID  3023520 (Reticulocytes [#/volume] in Blood) and UNIT_CONCEPT_ID 8554 (percent), the number and percent of records that have a value higher than     100.0.","CDM_TABLE_NAME":"MEASUREMENT","CDM_FIELD_NAME":"MEASUREMENT_CONCEPT_ID","CONCEPT_ID":" 3023520","UNIT_CONCEPT_ID":"8554","SQL_FILE":"concept_plausible_value_high.sql","CATEGORY":"Plausibility","SUBCATEGORY":"Atemporal","CONTEXT":"Verification","checkId":2574,"FAILED":0,"THRESHOLD_VALUE":5,"_row":"19.593"},{"NUM_VIOLATED_ROWS":0,"PCT_VIOLATED_ROWS":0,"NUM_DENOMINATOR_ROWS":0,"EXECUTION_TIME":"0.819974 secs","QUERY_TEXT":"\r\n/*********\r\nCONCEPT LEVEL check:\r\nPLAUSIBLE_VALUE_HIGH - find any MEASUREMENT records that have VALUE_AS_NUMBER with non-null value > plausible high value\r\n\r\nParameters used in this template:\r\ncdmDatabaseSchema = cdm_ibm_mdcd_v993.dbo\r\nconceptId =  3023520\r\nunitConceptId = 8848\r\nplausibleValueHigh =    1000.0\r\n\r\n**********/\r\n\r\n\r\nSELECT num_violated_rows, CASE WHEN denominator.num_rows = 0 THEN 0 ELSE 1.0*num_violated_rows/denominator.num_rows END  AS pct_violated_rows,\r\n  denominator.num_rows as num_denominator_rows\r\nFROM\r\n(\r\n\tSELECT COUNT_BIG(*) AS num_violated_rows\r\n\tFROM\r\n\t(\r\n\t\tSELECT m.* \r\n\t\tFROM cdm_ibm_mdcd_v993.dbo.measurement m\r\n\t\t\r\n\t\tWHERE m.measurement_concept_id =  3023520\r\n\t\tAND m.unit_concept_id = 8848\r\n\t\tAND m.value_as_number IS NOT NULL\r\n\t\tAND m.value_as_number >    1000.0\r\n\t) violated_rows\r\n) violated_row_count,\r\n( \r\n\tSELECT COUNT_BIG(*) AS num_rows\r\n\tFROM cdm_ibm_mdcd_v993.dbo.measurement m\r\n\t\r\n\tWHERE measurement_concept_id =  3023520\r\n\tAND unit_concept_id = 8848\r\n\tAND value_as_number IS NOT NULL\r\n) denominator\r\n;","CHECK_NAME":"plausibleValueHigh","CHECK_LEVEL":"CONCEPT","CHECK_DESCRIPTION":"For the combination of CONCEPT_ID  3023520 (Reticulocytes [#/volume] in Blood) and UNIT_CONCEPT_ID 8848 (thousand per microliter), the number and percent of records that have a value higher than    1000.0.","CDM_TABLE_NAME":"MEASUREMENT","CDM_FIELD_NAME":"MEASUREMENT_CONCEPT_ID","CONCEPT_ID":" 3023520","UNIT_CONCEPT_ID":"8848","SQL_FILE":"concept_plausible_value_high.sql","CATEGORY":"Plausibility","SUBCATEGORY":"Atemporal","CONTEXT":"Verification","checkId":2575,"FAILED":0,"THRESHOLD_VALUE":5,"_row":"19.594"},{"NUM_VIOLATED_ROWS":0,"PCT_VIOLATED_ROWS":0,"NUM_DENOMINATOR_ROWS":0,"EXECUTION_TIME":"0.578987 secs","QUERY_TEXT":"\r\n/*********\r\nCONCEPT LEVEL check:\r\nPLAUSIBLE_VALUE_HIGH - find any MEASUREMENT records that have VALUE_AS_NUMBER with non-null value > plausible high value\r\n\r\nParameters used in this template:\r\ncdmDatabaseSchema = cdm_ibm_mdcd_v993.dbo\r\nconceptId =  3023520\r\nunitConceptId = 8961\r\nplausibleValueHigh =    1000.0\r\n\r\n**********/\r\n\r\n\r\nSELECT num_violated_rows, CASE WHEN denominator.num_rows = 0 THEN 0 ELSE 1.0*num_violated_rows/denominator.num_rows END  AS pct_violated_rows,\r\n  denominator.num_rows as num_denominator_rows\r\nFROM\r\n(\r\n\tSELECT COUNT_BIG(*) AS num_violated_rows\r\n\tFROM\r\n\t(\r\n\t\tSELECT m.* \r\n\t\tFROM cdm_ibm_mdcd_v993.dbo.measurement m\r\n\t\t\r\n\t\tWHERE m.measurement_concept_id =  3023520\r\n\t\tAND m.unit_concept_id = 8961\r\n\t\tAND m.value_as_number IS NOT NULL\r\n\t\tAND m.value_as_number >    1000.0\r\n\t) violated_rows\r\n) violated_row_count,\r\n( \r\n\tSELECT COUNT_BIG(*) AS num_rows\r\n\tFROM cdm_ibm_mdcd_v993.dbo.measurement m\r\n\t\r\n\tWHERE measurement_concept_id =  3023520\r\n\tAND unit_concept_id = 8961\r\n\tAND value_as_number IS NOT NULL\r\n) denominator\r\n;","CHECK_NAME":"plausibleValueHigh","CHECK_LEVEL":"CONCEPT","CHECK_DESCRIPTION":"For the combination of CONCEPT_ID  3023520 (Reticulocytes [#/volume] in Blood) and UNIT_CONCEPT_ID 8961 (thousand per cubic millimeter), the number and percent of records that have a value higher than    1000.0.","CDM_TABLE_NAME":"MEASUREMENT","CDM_FIELD_NAME":"MEASUREMENT_CONCEPT_ID","CONCEPT_ID":" 3023520","UNIT_CONCEPT_ID":"8961","SQL_FILE":"concept_plausible_value_high.sql","CATEGORY":"Plausibility","SUBCATEGORY":"Atemporal","CONTEXT":"Verification","checkId":2576,"FAILED":0,"THRESHOLD_VALUE":5,"_row":"19.595"},{"NUM_VIOLATED_ROWS":0,"PCT_VIOLATED_ROWS":0,"NUM_DENOMINATOR_ROWS":0,"EXECUTION_TIME":"0.862964 secs","QUERY_TEXT":"\r\n/*********\r\nCONCEPT LEVEL check:\r\nPLAUSIBLE_VALUE_HIGH - find any MEASUREMENT records that have VALUE_AS_NUMBER with non-null value > plausible high value\r\n\r\nParameters used in this template:\r\ncdmDatabaseSchema = cdm_ibm_mdcd_v993.dbo\r\nconceptId =  3023599\r\nunitConceptId = 8583\r\nplausibleValueHigh =     120.0\r\n\r\n**********/\r\n\r\n\r\nSELECT num_violated_rows, CASE WHEN denominator.num_rows = 0 THEN 0 ELSE 1.0*num_violated_rows/denominator.num_rows END  AS pct_violated_rows,\r\n  denominator.num_rows as num_denominator_rows\r\nFROM\r\n(\r\n\tSELECT COUNT_BIG(*) AS num_violated_rows\r\n\tFROM\r\n\t(\r\n\t\tSELECT m.* \r\n\t\tFROM cdm_ibm_mdcd_v993.dbo.measurement m\r\n\t\t\r\n\t\tWHERE m.measurement_concept_id =  3023599\r\n\t\tAND m.unit_concept_id = 8583\r\n\t\tAND m.value_as_number IS NOT NULL\r\n\t\tAND m.value_as_number >     120.0\r\n\t) violated_rows\r\n) violated_row_count,\r\n( \r\n\tSELECT COUNT_BIG(*) AS num_rows\r\n\tFROM cdm_ibm_mdcd_v993.dbo.measurement m\r\n\t\r\n\tWHERE measurement_concept_id =  3023599\r\n\tAND unit_concept_id = 8583\r\n\tAND value_as_number IS NOT NULL\r\n) denominator\r\n;","CHECK_NAME":"plausibleValueHigh","CHECK_LEVEL":"CONCEPT","CHECK_DESCRIPTION":"For the combination of CONCEPT_ID  3023599 (MCV [Entitic volume] by Automated count) and UNIT_CONCEPT_ID 8583 (femtoliter), the number and percent of records that have a value higher than     120.0.","CDM_TABLE_NAME":"MEASUREMENT","CDM_FIELD_NAME":"MEASUREMENT_CONCEPT_ID","CONCEPT_ID":" 3023599","UNIT_CONCEPT_ID":"8583","SQL_FILE":"concept_plausible_value_high.sql","CATEGORY":"Plausibility","SUBCATEGORY":"Atemporal","CONTEXT":"Verification","checkId":2577,"FAILED":0,"THRESHOLD_VALUE":5,"_row":"19.596"},{"NUM_VIOLATED_ROWS":0,"PCT_VIOLATED_ROWS":0,"NUM_DENOMINATOR_ROWS":0,"EXECUTION_TIME":"0.837987 secs","QUERY_TEXT":"\r\n/*********\r\nCONCEPT LEVEL check:\r\nPLAUSIBLE_VALUE_HIGH - find any MEASUREMENT records that have VALUE_AS_NUMBER with non-null value > plausible high value\r\n\r\nParameters used in this template:\r\ncdmDatabaseSchema = cdm_ibm_mdcd_v993.dbo\r\nconceptId =  3023643\r\nunitConceptId = 8816\r\nplausibleValueHigh =     328.0\r\n\r\n**********/\r\n\r\n\r\nSELECT num_violated_rows, CASE WHEN denominator.num_rows = 0 THEN 0 ELSE 1.0*num_violated_rows/denominator.num_rows END  AS pct_violated_rows,\r\n  denominator.num_rows as num_denominator_rows\r\nFROM\r\n(\r\n\tSELECT COUNT_BIG(*) AS num_violated_rows\r\n\tFROM\r\n\t(\r\n\t\tSELECT m.* \r\n\t\tFROM cdm_ibm_mdcd_v993.dbo.measurement m\r\n\t\t\r\n\t\tWHERE m.measurement_concept_id =  3023643\r\n\t\tAND m.unit_concept_id = 8816\r\n\t\tAND m.value_as_number IS NOT NULL\r\n\t\tAND m.value_as_number >     328.0\r\n\t) violated_rows\r\n) violated_row_count,\r\n( \r\n\tSELECT COUNT_BIG(*) AS num_rows\r\n\tFROM cdm_ibm_mdcd_v993.dbo.measurement m\r\n\t\r\n\tWHERE measurement_concept_id =  3023643\r\n\tAND unit_concept_id = 8816\r\n\tAND value_as_number IS NOT NULL\r\n) denominator\r\n;","CHECK_NAME":"plausibleValueHigh","CHECK_LEVEL":"CONCEPT","CHECK_DESCRIPTION":"For the combination of CONCEPT_ID  3023643 (Blasts/100 leukocytes in Blood by Manual count) and UNIT_CONCEPT_ID 8816 (million per milliliter), the number and percent of records that have a value higher than     328.0.","CDM_TABLE_NAME":"MEASUREMENT","CDM_FIELD_NAME":"MEASUREMENT_CONCEPT_ID","CONCEPT_ID":" 3023643","UNIT_CONCEPT_ID":"8816","SQL_FILE":"concept_plausible_value_high.sql","CATEGORY":"Plausibility","SUBCATEGORY":"Atemporal","CONTEXT":"Verification","checkId":2578,"FAILED":0,"THRESHOLD_VALUE":5,"_row":"19.597"},{"NUM_VIOLATED_ROWS":0,"PCT_VIOLATED_ROWS":0,"NUM_DENOMINATOR_ROWS":0,"EXECUTION_TIME":"0.828974 secs","QUERY_TEXT":"\r\n/*********\r\nCONCEPT LEVEL check:\r\nPLAUSIBLE_VALUE_HIGH - find any MEASUREMENT records that have VALUE_AS_NUMBER with non-null value > plausible high value\r\n\r\nParameters used in this template:\r\ncdmDatabaseSchema = cdm_ibm_mdcd_v993.dbo\r\nconceptId =  3023643\r\nunitConceptId = 8848\r\nplausibleValueHigh =     112.0\r\n\r\n**********/\r\n\r\n\r\nSELECT num_violated_rows, CASE WHEN denominator.num_rows = 0 THEN 0 ELSE 1.0*num_violated_rows/denominator.num_rows END  AS pct_violated_rows,\r\n  denominator.num_rows as num_denominator_rows\r\nFROM\r\n(\r\n\tSELECT COUNT_BIG(*) AS num_violated_rows\r\n\tFROM\r\n\t(\r\n\t\tSELECT m.* \r\n\t\tFROM cdm_ibm_mdcd_v993.dbo.measurement m\r\n\t\t\r\n\t\tWHERE m.measurement_concept_id =  3023643\r\n\t\tAND m.unit_concept_id = 8848\r\n\t\tAND m.value_as_number IS NOT NULL\r\n\t\tAND m.value_as_number >     112.0\r\n\t) violated_rows\r\n) violated_row_count,\r\n( \r\n\tSELECT COUNT_BIG(*) AS num_rows\r\n\tFROM cdm_ibm_mdcd_v993.dbo.measurement m\r\n\t\r\n\tWHERE measurement_concept_id =  3023643\r\n\tAND unit_concept_id = 8848\r\n\tAND value_as_number IS NOT NULL\r\n) denominator\r\n;","CHECK_NAME":"plausibleValueHigh","CHECK_LEVEL":"CONCEPT","CHECK_DESCRIPTION":"For the combination of CONCEPT_ID  3023643 (Blasts/100 leukocytes in Blood by Manual count) and UNIT_CONCEPT_ID 8848 (thousand per microliter), the number and percent of records that have a value higher than     112.0.","CDM_TABLE_NAME":"MEASUREMENT","CDM_FIELD_NAME":"MEASUREMENT_CONCEPT_ID","CONCEPT_ID":" 3023643","UNIT_CONCEPT_ID":"8848","SQL_FILE":"concept_plausible_value_high.sql","CATEGORY":"Plausibility","SUBCATEGORY":"Atemporal","CONTEXT":"Verification","checkId":2579,"FAILED":0,"THRESHOLD_VALUE":5,"_row":"19.598"},{"NUM_VIOLATED_ROWS":0,"PCT_VIOLATED_ROWS":0,"NUM_DENOMINATOR_ROWS":0,"EXECUTION_TIME":"0.731983 secs","QUERY_TEXT":"\r\n/*********\r\nCONCEPT LEVEL check:\r\nPLAUSIBLE_VALUE_HIGH - find any MEASUREMENT records that have VALUE_AS_NUMBER with non-null value > plausible high value\r\n\r\nParameters used in this template:\r\ncdmDatabaseSchema = cdm_ibm_mdcd_v993.dbo\r\nconceptId =  3023694\r\nunitConceptId = 8647\r\nplausibleValueHigh =     200.0\r\n\r\n**********/\r\n\r\n\r\nSELECT num_violated_rows, CASE WHEN denominator.num_rows = 0 THEN 0 ELSE 1.0*num_violated_rows/denominator.num_rows END  AS pct_violated_rows,\r\n  denominator.num_rows as num_denominator_rows\r\nFROM\r\n(\r\n\tSELECT COUNT_BIG(*) AS num_violated_rows\r\n\tFROM\r\n\t(\r\n\t\tSELECT m.* \r\n\t\tFROM cdm_ibm_mdcd_v993.dbo.measurement m\r\n\t\t\r\n\t\tWHERE m.measurement_concept_id =  3023694\r\n\t\tAND m.unit_concept_id = 8647\r\n\t\tAND m.value_as_number IS NOT NULL\r\n\t\tAND m.value_as_number >     200.0\r\n\t) violated_rows\r\n) violated_row_count,\r\n( \r\n\tSELECT COUNT_BIG(*) AS num_rows\r\n\tFROM cdm_ibm_mdcd_v993.dbo.measurement m\r\n\t\r\n\tWHERE measurement_concept_id =  3023694\r\n\tAND unit_concept_id = 8647\r\n\tAND value_as_number IS NOT NULL\r\n) denominator\r\n;","CHECK_NAME":"plausibleValueHigh","CHECK_LEVEL":"CONCEPT","CHECK_DESCRIPTION":"For the combination of CONCEPT_ID  3023694 (Leukocytes [#/volume] in Cerebral spinal fluid by Manual count) and UNIT_CONCEPT_ID 8647 (per microliter), the number and percent of records that have a value higher than     200.0.","CDM_TABLE_NAME":"MEASUREMENT","CDM_FIELD_NAME":"MEASUREMENT_CONCEPT_ID","CONCEPT_ID":" 3023694","UNIT_CONCEPT_ID":"8647","SQL_FILE":"concept_plausible_value_high.sql","CATEGORY":"Plausibility","SUBCATEGORY":"Atemporal","CONTEXT":"Verification","checkId":2580,"FAILED":0,"THRESHOLD_VALUE":5,"_row":"19.599"},{"NUM_VIOLATED_ROWS":0,"PCT_VIOLATED_ROWS":0,"NUM_DENOMINATOR_ROWS":0,"EXECUTION_TIME":"0.712975 secs","QUERY_TEXT":"\r\n/*********\r\nCONCEPT LEVEL check:\r\nPLAUSIBLE_VALUE_HIGH - find any MEASUREMENT records that have VALUE_AS_NUMBER with non-null value > plausible high value\r\n\r\nParameters used in this template:\r\ncdmDatabaseSchema = cdm_ibm_mdcd_v993.dbo\r\nconceptId =  3023694\r\nunitConceptId = 8785\r\nplausibleValueHigh =      11.0\r\n\r\n**********/\r\n\r\n\r\nSELECT num_violated_rows, CASE WHEN denominator.num_rows = 0 THEN 0 ELSE 1.0*num_violated_rows/denominator.num_rows END  AS pct_violated_rows,\r\n  denominator.num_rows as num_denominator_rows\r\nFROM\r\n(\r\n\tSELECT COUNT_BIG(*) AS num_violated_rows\r\n\tFROM\r\n\t(\r\n\t\tSELECT m.* \r\n\t\tFROM cdm_ibm_mdcd_v993.dbo.measurement m\r\n\t\t\r\n\t\tWHERE m.measurement_concept_id =  3023694\r\n\t\tAND m.unit_concept_id = 8785\r\n\t\tAND m.value_as_number IS NOT NULL\r\n\t\tAND m.value_as_number >      11.0\r\n\t) violated_rows\r\n) violated_row_count,\r\n( \r\n\tSELECT COUNT_BIG(*) AS num_rows\r\n\tFROM cdm_ibm_mdcd_v993.dbo.measurement m\r\n\t\r\n\tWHERE measurement_concept_id =  3023694\r\n\tAND unit_concept_id = 8785\r\n\tAND value_as_number IS NOT NULL\r\n) denominator\r\n;","CHECK_NAME":"plausibleValueHigh","CHECK_LEVEL":"CONCEPT","CHECK_DESCRIPTION":"For the combination of CONCEPT_ID  3023694 (Leukocytes [#/volume] in Cerebral spinal fluid by Manual count) and UNIT_CONCEPT_ID 8785 (per cubic millimeter), the number and percent of records that have a value higher than      11.0.","CDM_TABLE_NAME":"MEASUREMENT","CDM_FIELD_NAME":"MEASUREMENT_CONCEPT_ID","CONCEPT_ID":" 3023694","UNIT_CONCEPT_ID":"8785","SQL_FILE":"concept_plausible_value_high.sql","CATEGORY":"Plausibility","SUBCATEGORY":"Atemporal","CONTEXT":"Verification","checkId":2581,"FAILED":0,"THRESHOLD_VALUE":5,"_row":"19.600"},{"NUM_VIOLATED_ROWS":0,"PCT_VIOLATED_ROWS":0,"NUM_DENOMINATOR_ROWS":0,"EXECUTION_TIME":"0.680976 secs","QUERY_TEXT":"\r\n/*********\r\nCONCEPT LEVEL check:\r\nPLAUSIBLE_VALUE_HIGH - find any MEASUREMENT records that have VALUE_AS_NUMBER with non-null value > plausible high value\r\n\r\nParameters used in this template:\r\ncdmDatabaseSchema = cdm_ibm_mdcd_v993.dbo\r\nconceptId =  3023884\r\nunitConceptId = 8554\r\nplausibleValueHigh =      86.0\r\n\r\n**********/\r\n\r\n\r\nSELECT num_violated_rows, CASE WHEN denominator.num_rows = 0 THEN 0 ELSE 1.0*num_violated_rows/denominator.num_rows END  AS pct_violated_rows,\r\n  denominator.num_rows as num_denominator_rows\r\nFROM\r\n(\r\n\tSELECT COUNT_BIG(*) AS num_violated_rows\r\n\tFROM\r\n\t(\r\n\t\tSELECT m.* \r\n\t\tFROM cdm_ibm_mdcd_v993.dbo.measurement m\r\n\t\t\r\n\t\tWHERE m.measurement_concept_id =  3023884\r\n\t\tAND m.unit_concept_id = 8554\r\n\t\tAND m.value_as_number IS NOT NULL\r\n\t\tAND m.value_as_number >      86.0\r\n\t) violated_rows\r\n) violated_row_count,\r\n( \r\n\tSELECT COUNT_BIG(*) AS num_rows\r\n\tFROM cdm_ibm_mdcd_v993.dbo.measurement m\r\n\t\r\n\tWHERE measurement_concept_id =  3023884\r\n\tAND unit_concept_id = 8554\r\n\tAND value_as_number IS NOT NULL\r\n) denominator\r\n;","CHECK_NAME":"plausibleValueHigh","CHECK_LEVEL":"CONCEPT","CHECK_DESCRIPTION":"For the combination of CONCEPT_ID  3023884 (Cholesterol in HDL/Cholesterol.total [Mass Ratio] in Serum or Plasma) and UNIT_CONCEPT_ID 8554 (percent), the number and percent of records that have a value higher than      86.0.","CDM_TABLE_NAME":"MEASUREMENT","CDM_FIELD_NAME":"MEASUREMENT_CONCEPT_ID","CONCEPT_ID":" 3023884","UNIT_CONCEPT_ID":"8554","SQL_FILE":"concept_plausible_value_high.sql","CATEGORY":"Plausibility","SUBCATEGORY":"Atemporal","CONTEXT":"Verification","checkId":2582,"FAILED":0,"THRESHOLD_VALUE":5,"_row":"19.601"},{"NUM_VIOLATED_ROWS":0,"PCT_VIOLATED_ROWS":0,"NUM_DENOMINATOR_ROWS":0,"EXECUTION_TIME":"0.853986 secs","QUERY_TEXT":"\r\n/*********\r\nCONCEPT LEVEL check:\r\nPLAUSIBLE_VALUE_HIGH - find any MEASUREMENT records that have VALUE_AS_NUMBER with non-null value > plausible high value\r\n\r\nParameters used in this template:\r\ncdmDatabaseSchema = cdm_ibm_mdcd_v993.dbo\r\nconceptId =  3024128\r\nunitConceptId = 8713\r\nplausibleValueHigh =      37.0\r\n\r\n**********/\r\n\r\n\r\nSELECT num_violated_rows, CASE WHEN denominator.num_rows = 0 THEN 0 ELSE 1.0*num_violated_rows/denominator.num_rows END  AS pct_violated_rows,\r\n  denominator.num_rows as num_denominator_rows\r\nFROM\r\n(\r\n\tSELECT COUNT_BIG(*) AS num_violated_rows\r\n\tFROM\r\n\t(\r\n\t\tSELECT m.* \r\n\t\tFROM cdm_ibm_mdcd_v993.dbo.measurement m\r\n\t\t\r\n\t\tWHERE m.measurement_concept_id =  3024128\r\n\t\tAND m.unit_concept_id = 8713\r\n\t\tAND m.value_as_number IS NOT NULL\r\n\t\tAND m.value_as_number >      37.0\r\n\t) violated_rows\r\n) violated_row_count,\r\n( \r\n\tSELECT COUNT_BIG(*) AS num_rows\r\n\tFROM cdm_ibm_mdcd_v993.dbo.measurement m\r\n\t\r\n\tWHERE measurement_concept_id =  3024128\r\n\tAND unit_concept_id = 8713\r\n\tAND value_as_number IS NOT NULL\r\n) denominator\r\n;","CHECK_NAME":"plausibleValueHigh","CHECK_LEVEL":"CONCEPT","CHECK_DESCRIPTION":"For the combination of CONCEPT_ID  3024128 (Bilirubin.total [Mass/volume] in Serum or Plasma) and UNIT_CONCEPT_ID 8713 (gram per deciliter), the number and percent of records that have a value higher than      37.0.","CDM_TABLE_NAME":"MEASUREMENT","CDM_FIELD_NAME":"MEASUREMENT_CONCEPT_ID","CONCEPT_ID":" 3024128","UNIT_CONCEPT_ID":"8713","SQL_FILE":"concept_plausible_value_high.sql","CATEGORY":"Plausibility","SUBCATEGORY":"Atemporal","CONTEXT":"Verification","checkId":2583,"FAILED":0,"THRESHOLD_VALUE":5,"_row":"19.602"},{"NUM_VIOLATED_ROWS":0,"PCT_VIOLATED_ROWS":0,"NUM_DENOMINATOR_ROWS":0,"EXECUTION_TIME":"0.695973 secs","QUERY_TEXT":"\r\n/*********\r\nCONCEPT LEVEL check:\r\nPLAUSIBLE_VALUE_HIGH - find any MEASUREMENT records that have VALUE_AS_NUMBER with non-null value > plausible high value\r\n\r\nParameters used in this template:\r\ncdmDatabaseSchema = cdm_ibm_mdcd_v993.dbo\r\nconceptId =  3024128\r\nunitConceptId = 8749\r\nplausibleValueHigh =     530.0\r\n\r\n**********/\r\n\r\n\r\nSELECT num_violated_rows, CASE WHEN denominator.num_rows = 0 THEN 0 ELSE 1.0*num_violated_rows/denominator.num_rows END  AS pct_violated_rows,\r\n  denominator.num_rows as num_denominator_rows\r\nFROM\r\n(\r\n\tSELECT COUNT_BIG(*) AS num_violated_rows\r\n\tFROM\r\n\t(\r\n\t\tSELECT m.* \r\n\t\tFROM cdm_ibm_mdcd_v993.dbo.measurement m\r\n\t\t\r\n\t\tWHERE m.measurement_concept_id =  3024128\r\n\t\tAND m.unit_concept_id = 8749\r\n\t\tAND m.value_as_number IS NOT NULL\r\n\t\tAND m.value_as_number >     530.0\r\n\t) violated_rows\r\n) violated_row_count,\r\n( \r\n\tSELECT COUNT_BIG(*) AS num_rows\r\n\tFROM cdm_ibm_mdcd_v993.dbo.measurement m\r\n\t\r\n\tWHERE measurement_concept_id =  3024128\r\n\tAND unit_concept_id = 8749\r\n\tAND value_as_number IS NOT NULL\r\n) denominator\r\n;","CHECK_NAME":"plausibleValueHigh","CHECK_LEVEL":"CONCEPT","CHECK_DESCRIPTION":"For the combination of CONCEPT_ID  3024128 (Bilirubin.total [Mass/volume] in Serum or Plasma) and UNIT_CONCEPT_ID 8749 (micromole per liter), the number and percent of records that have a value higher than     530.0.","CDM_TABLE_NAME":"MEASUREMENT","CDM_FIELD_NAME":"MEASUREMENT_CONCEPT_ID","CONCEPT_ID":" 3024128","UNIT_CONCEPT_ID":"8749","SQL_FILE":"concept_plausible_value_high.sql","CATEGORY":"Plausibility","SUBCATEGORY":"Atemporal","CONTEXT":"Verification","checkId":2584,"FAILED":0,"THRESHOLD_VALUE":5,"_row":"19.603"},{"NUM_VIOLATED_ROWS":0,"PCT_VIOLATED_ROWS":0,"NUM_DENOMINATOR_ROWS":0,"EXECUTION_TIME":"0.738983 secs","QUERY_TEXT":"\r\n/*********\r\nCONCEPT LEVEL check:\r\nPLAUSIBLE_VALUE_HIGH - find any MEASUREMENT records that have VALUE_AS_NUMBER with non-null value > plausible high value\r\n\r\nParameters used in this template:\r\ncdmDatabaseSchema = cdm_ibm_mdcd_v993.dbo\r\nconceptId =  3024128\r\nunitConceptId = 8753\r\nplausibleValueHigh =     143.0\r\n\r\n**********/\r\n\r\n\r\nSELECT num_violated_rows, CASE WHEN denominator.num_rows = 0 THEN 0 ELSE 1.0*num_violated_rows/denominator.num_rows END  AS pct_violated_rows,\r\n  denominator.num_rows as num_denominator_rows\r\nFROM\r\n(\r\n\tSELECT COUNT_BIG(*) AS num_violated_rows\r\n\tFROM\r\n\t(\r\n\t\tSELECT m.* \r\n\t\tFROM cdm_ibm_mdcd_v993.dbo.measurement m\r\n\t\t\r\n\t\tWHERE m.measurement_concept_id =  3024128\r\n\t\tAND m.unit_concept_id = 8753\r\n\t\tAND m.value_as_number IS NOT NULL\r\n\t\tAND m.value_as_number >     143.0\r\n\t) violated_rows\r\n) violated_row_count,\r\n( \r\n\tSELECT COUNT_BIG(*) AS num_rows\r\n\tFROM cdm_ibm_mdcd_v993.dbo.measurement m\r\n\t\r\n\tWHERE measurement_concept_id =  3024128\r\n\tAND unit_concept_id = 8753\r\n\tAND value_as_number IS NOT NULL\r\n) denominator\r\n;","CHECK_NAME":"plausibleValueHigh","CHECK_LEVEL":"CONCEPT","CHECK_DESCRIPTION":"For the combination of CONCEPT_ID  3024128 (Bilirubin.total [Mass/volume] in Serum or Plasma) and UNIT_CONCEPT_ID 8753 (millimole per liter), the number and percent of records that have a value higher than     143.0.","CDM_TABLE_NAME":"MEASUREMENT","CDM_FIELD_NAME":"MEASUREMENT_CONCEPT_ID","CONCEPT_ID":" 3024128","UNIT_CONCEPT_ID":"8753","SQL_FILE":"concept_plausible_value_high.sql","CATEGORY":"Plausibility","SUBCATEGORY":"Atemporal","CONTEXT":"Verification","checkId":2585,"FAILED":0,"THRESHOLD_VALUE":5,"_row":"19.604"},{"NUM_VIOLATED_ROWS":0,"PCT_VIOLATED_ROWS":0,"NUM_DENOMINATOR_ROWS":0,"EXECUTION_TIME":"0.946972 secs","QUERY_TEXT":"\r\n/*********\r\nCONCEPT LEVEL check:\r\nPLAUSIBLE_VALUE_HIGH - find any MEASUREMENT records that have VALUE_AS_NUMBER with non-null value > plausible high value\r\n\r\nParameters used in this template:\r\ncdmDatabaseSchema = cdm_ibm_mdcd_v993.dbo\r\nconceptId =  3024128\r\nunitConceptId = 8840\r\nplausibleValueHigh =     100.0\r\n\r\n**********/\r\n\r\n\r\nSELECT num_violated_rows, CASE WHEN denominator.num_rows = 0 THEN 0 ELSE 1.0*num_violated_rows/denominator.num_rows END  AS pct_violated_rows,\r\n  denominator.num_rows as num_denominator_rows\r\nFROM\r\n(\r\n\tSELECT COUNT_BIG(*) AS num_violated_rows\r\n\tFROM\r\n\t(\r\n\t\tSELECT m.* \r\n\t\tFROM cdm_ibm_mdcd_v993.dbo.measurement m\r\n\t\t\r\n\t\tWHERE m.measurement_concept_id =  3024128\r\n\t\tAND m.unit_concept_id = 8840\r\n\t\tAND m.value_as_number IS NOT NULL\r\n\t\tAND m.value_as_number >     100.0\r\n\t) violated_rows\r\n) violated_row_count,\r\n( \r\n\tSELECT COUNT_BIG(*) AS num_rows\r\n\tFROM cdm_ibm_mdcd_v993.dbo.measurement m\r\n\t\r\n\tWHERE measurement_concept_id =  3024128\r\n\tAND unit_concept_id = 8840\r\n\tAND value_as_number IS NOT NULL\r\n) denominator\r\n;","CHECK_NAME":"plausibleValueHigh","CHECK_LEVEL":"CONCEPT","CHECK_DESCRIPTION":"For the combination of CONCEPT_ID  3024128 (Bilirubin.total [Mass/volume] in Serum or Plasma) and UNIT_CONCEPT_ID 8840 (milligram per deciliter), the number and percent of records that have a value higher than     100.0.","CDM_TABLE_NAME":"MEASUREMENT","CDM_FIELD_NAME":"MEASUREMENT_CONCEPT_ID","CONCEPT_ID":" 3024128","UNIT_CONCEPT_ID":"8840","SQL_FILE":"concept_plausible_value_high.sql","CATEGORY":"Plausibility","SUBCATEGORY":"Atemporal","CONTEXT":"Verification","checkId":2586,"FAILED":0,"THRESHOLD_VALUE":5,"_row":"19.605"},{"NUM_VIOLATED_ROWS":0,"PCT_VIOLATED_ROWS":0,"NUM_DENOMINATOR_ROWS":0,"EXECUTION_TIME":"5.376857 secs","QUERY_TEXT":"\r\n/*********\r\nCONCEPT LEVEL check:\r\nPLAUSIBLE_VALUE_HIGH - find any MEASUREMENT records that have VALUE_AS_NUMBER with non-null value > plausible high value\r\n\r\nParameters used in this template:\r\ncdmDatabaseSchema = cdm_ibm_mdcd_v993.dbo\r\nconceptId =  3024171\r\nunitConceptId = 8541\r\nplausibleValueHigh =     100.0\r\n\r\n**********/\r\n\r\n\r\nSELECT num_violated_rows, CASE WHEN denominator.num_rows = 0 THEN 0 ELSE 1.0*num_violated_rows/denominator.num_rows END  AS pct_violated_rows,\r\n  denominator.num_rows as num_denominator_rows\r\nFROM\r\n(\r\n\tSELECT COUNT_BIG(*) AS num_violated_rows\r\n\tFROM\r\n\t(\r\n\t\tSELECT m.* \r\n\t\tFROM cdm_ibm_mdcd_v993.dbo.measurement m\r\n\t\t\r\n\t\tWHERE m.measurement_concept_id =  3024171\r\n\t\tAND m.unit_concept_id = 8541\r\n\t\tAND m.value_as_number IS NOT NULL\r\n\t\tAND m.value_as_number >     100.0\r\n\t) violated_rows\r\n) violated_row_count,\r\n( \r\n\tSELECT COUNT_BIG(*) AS num_rows\r\n\tFROM cdm_ibm_mdcd_v993.dbo.measurement m\r\n\t\r\n\tWHERE measurement_concept_id =  3024171\r\n\tAND unit_concept_id = 8541\r\n\tAND value_as_number IS NOT NULL\r\n) denominator\r\n;","CHECK_NAME":"plausibleValueHigh","CHECK_LEVEL":"CONCEPT","CHECK_DESCRIPTION":"For the combination of CONCEPT_ID  3024171 (Respiratory rate) and UNIT_CONCEPT_ID 8541 (per minute), the number and percent of records that have a value higher than     100.0.","CDM_TABLE_NAME":"MEASUREMENT","CDM_FIELD_NAME":"MEASUREMENT_CONCEPT_ID","CONCEPT_ID":" 3024171","UNIT_CONCEPT_ID":"8541","SQL_FILE":"concept_plausible_value_high.sql","CATEGORY":"Plausibility","SUBCATEGORY":"Atemporal","CONTEXT":"Verification","checkId":2587,"FAILED":0,"THRESHOLD_VALUE":5,"_row":"19.606"},{"NUM_VIOLATED_ROWS":0,"PCT_VIOLATED_ROWS":0,"NUM_DENOMINATOR_ROWS":0,"EXECUTION_TIME":"0.847972 secs","QUERY_TEXT":"\r\n/*********\r\nCONCEPT LEVEL check:\r\nPLAUSIBLE_VALUE_HIGH - find any MEASUREMENT records that have VALUE_AS_NUMBER with non-null value > plausible high value\r\n\r\nParameters used in this template:\r\ncdmDatabaseSchema = cdm_ibm_mdcd_v993.dbo\r\nconceptId =  3024171\r\nunitConceptId = 9211\r\nplausibleValueHigh =     100.0\r\n\r\n**********/\r\n\r\n\r\nSELECT num_violated_rows, CASE WHEN denominator.num_rows = 0 THEN 0 ELSE 1.0*num_violated_rows/denominator.num_rows END  AS pct_violated_rows,\r\n  denominator.num_rows as num_denominator_rows\r\nFROM\r\n(\r\n\tSELECT COUNT_BIG(*) AS num_violated_rows\r\n\tFROM\r\n\t(\r\n\t\tSELECT m.* \r\n\t\tFROM cdm_ibm_mdcd_v993.dbo.measurement m\r\n\t\t\r\n\t\tWHERE m.measurement_concept_id =  3024171\r\n\t\tAND m.unit_concept_id = 9211\r\n\t\tAND m.value_as_number IS NOT NULL\r\n\t\tAND m.value_as_number >     100.0\r\n\t) violated_rows\r\n) violated_row_count,\r\n( \r\n\tSELECT COUNT_BIG(*) AS num_rows\r\n\tFROM cdm_ibm_mdcd_v993.dbo.measurement m\r\n\t\r\n\tWHERE measurement_concept_id =  3024171\r\n\tAND unit_concept_id = 9211\r\n\tAND value_as_number IS NOT NULL\r\n) denominator\r\n;","CHECK_NAME":"plausibleValueHigh","CHECK_LEVEL":"CONCEPT","CHECK_DESCRIPTION":"For the combination of CONCEPT_ID  3024171 (Respiratory rate) and UNIT_CONCEPT_ID 9211 (minute), the number and percent of records that have a value higher than     100.0.","CDM_TABLE_NAME":"MEASUREMENT","CDM_FIELD_NAME":"MEASUREMENT_CONCEPT_ID","CONCEPT_ID":" 3024171","UNIT_CONCEPT_ID":"9211","SQL_FILE":"concept_plausible_value_high.sql","CATEGORY":"Plausibility","SUBCATEGORY":"Atemporal","CONTEXT":"Verification","checkId":2588,"FAILED":0,"THRESHOLD_VALUE":5,"_row":"19.607"},{"NUM_VIOLATED_ROWS":0,"PCT_VIOLATED_ROWS":0,"NUM_DENOMINATOR_ROWS":0,"EXECUTION_TIME":"0.850973 secs","QUERY_TEXT":"\r\n/*********\r\nCONCEPT LEVEL check:\r\nPLAUSIBLE_VALUE_HIGH - find any MEASUREMENT records that have VALUE_AS_NUMBER with non-null value > plausible high value\r\n\r\nParameters used in this template:\r\ncdmDatabaseSchema = cdm_ibm_mdcd_v993.dbo\r\nconceptId =  3024250\r\nunitConceptId = 8753\r\nplausibleValueHigh =       3.0\r\n\r\n**********/\r\n\r\n\r\nSELECT num_violated_rows, CASE WHEN denominator.num_rows = 0 THEN 0 ELSE 1.0*num_violated_rows/denominator.num_rows END  AS pct_violated_rows,\r\n  denominator.num_rows as num_denominator_rows\r\nFROM\r\n(\r\n\tSELECT COUNT_BIG(*) AS num_violated_rows\r\n\tFROM\r\n\t(\r\n\t\tSELECT m.* \r\n\t\tFROM cdm_ibm_mdcd_v993.dbo.measurement m\r\n\t\t\r\n\t\tWHERE m.measurement_concept_id =  3024250\r\n\t\tAND m.unit_concept_id = 8753\r\n\t\tAND m.value_as_number IS NOT NULL\r\n\t\tAND m.value_as_number >       3.0\r\n\t) violated_rows\r\n) violated_row_count,\r\n( \r\n\tSELECT COUNT_BIG(*) AS num_rows\r\n\tFROM cdm_ibm_mdcd_v993.dbo.measurement m\r\n\t\r\n\tWHERE measurement_concept_id =  3024250\r\n\tAND unit_concept_id = 8753\r\n\tAND value_as_number IS NOT NULL\r\n) denominator\r\n;","CHECK_NAME":"plausibleValueHigh","CHECK_LEVEL":"CONCEPT","CHECK_DESCRIPTION":"For the combination of CONCEPT_ID  3024250 (Calcium.ionized [Mass/volume] in Serum or Plasma by Ion-selective membrane electrode (ISE)) and UNIT_CONCEPT_ID 8753 (millimole per liter), the number and percent of records that have a value higher than       3.0.","CDM_TABLE_NAME":"MEASUREMENT","CDM_FIELD_NAME":"MEASUREMENT_CONCEPT_ID","CONCEPT_ID":" 3024250","UNIT_CONCEPT_ID":"8753","SQL_FILE":"concept_plausible_value_high.sql","CATEGORY":"Plausibility","SUBCATEGORY":"Atemporal","CONTEXT":"Verification","checkId":2589,"FAILED":0,"THRESHOLD_VALUE":5,"_row":"19.608"},{"NUM_VIOLATED_ROWS":0,"PCT_VIOLATED_ROWS":0,"NUM_DENOMINATOR_ROWS":0,"EXECUTION_TIME":"0.847968 secs","QUERY_TEXT":"\r\n/*********\r\nCONCEPT LEVEL check:\r\nPLAUSIBLE_VALUE_HIGH - find any MEASUREMENT records that have VALUE_AS_NUMBER with non-null value > plausible high value\r\n\r\nParameters used in this template:\r\ncdmDatabaseSchema = cdm_ibm_mdcd_v993.dbo\r\nconceptId =  3024250\r\nunitConceptId = 8840\r\nplausibleValueHigh =    5800.0\r\n\r\n**********/\r\n\r\n\r\nSELECT num_violated_rows, CASE WHEN denominator.num_rows = 0 THEN 0 ELSE 1.0*num_violated_rows/denominator.num_rows END  AS pct_violated_rows,\r\n  denominator.num_rows as num_denominator_rows\r\nFROM\r\n(\r\n\tSELECT COUNT_BIG(*) AS num_violated_rows\r\n\tFROM\r\n\t(\r\n\t\tSELECT m.* \r\n\t\tFROM cdm_ibm_mdcd_v993.dbo.measurement m\r\n\t\t\r\n\t\tWHERE m.measurement_concept_id =  3024250\r\n\t\tAND m.unit_concept_id = 8840\r\n\t\tAND m.value_as_number IS NOT NULL\r\n\t\tAND m.value_as_number >    5800.0\r\n\t) violated_rows\r\n) violated_row_count,\r\n( \r\n\tSELECT COUNT_BIG(*) AS num_rows\r\n\tFROM cdm_ibm_mdcd_v993.dbo.measurement m\r\n\t\r\n\tWHERE measurement_concept_id =  3024250\r\n\tAND unit_concept_id = 8840\r\n\tAND value_as_number IS NOT NULL\r\n) denominator\r\n;","CHECK_NAME":"plausibleValueHigh","CHECK_LEVEL":"CONCEPT","CHECK_DESCRIPTION":"For the combination of CONCEPT_ID  3024250 (Calcium.ionized [Mass/volume] in Serum or Plasma by Ion-selective membrane electrode (ISE)) and UNIT_CONCEPT_ID 8840 (milligram per deciliter), the number and percent of records that have a value higher than    5800.0.","CDM_TABLE_NAME":"MEASUREMENT","CDM_FIELD_NAME":"MEASUREMENT_CONCEPT_ID","CONCEPT_ID":" 3024250","UNIT_CONCEPT_ID":"8840","SQL_FILE":"concept_plausible_value_high.sql","CATEGORY":"Plausibility","SUBCATEGORY":"Atemporal","CONTEXT":"Verification","checkId":2590,"FAILED":0,"THRESHOLD_VALUE":5,"_row":"19.609"},{"NUM_VIOLATED_ROWS":0,"PCT_VIOLATED_ROWS":0,"NUM_DENOMINATOR_ROWS":0,"EXECUTION_TIME":"0.749973 secs","QUERY_TEXT":"\r\n/*********\r\nCONCEPT LEVEL check:\r\nPLAUSIBLE_VALUE_HIGH - find any MEASUREMENT records that have VALUE_AS_NUMBER with non-null value > plausible high value\r\n\r\nParameters used in this template:\r\ncdmDatabaseSchema = cdm_ibm_mdcd_v993.dbo\r\nconceptId =  3024354\r\nunitConceptId = 8876\r\nplausibleValueHigh =     100.0\r\n\r\n**********/\r\n\r\n\r\nSELECT num_violated_rows, CASE WHEN denominator.num_rows = 0 THEN 0 ELSE 1.0*num_violated_rows/denominator.num_rows END  AS pct_violated_rows,\r\n  denominator.num_rows as num_denominator_rows\r\nFROM\r\n(\r\n\tSELECT COUNT_BIG(*) AS num_violated_rows\r\n\tFROM\r\n\t(\r\n\t\tSELECT m.* \r\n\t\tFROM cdm_ibm_mdcd_v993.dbo.measurement m\r\n\t\t\r\n\t\tWHERE m.measurement_concept_id =  3024354\r\n\t\tAND m.unit_concept_id = 8876\r\n\t\tAND m.value_as_number IS NOT NULL\r\n\t\tAND m.value_as_number >     100.0\r\n\t) violated_rows\r\n) violated_row_count,\r\n( \r\n\tSELECT COUNT_BIG(*) AS num_rows\r\n\tFROM cdm_ibm_mdcd_v993.dbo.measurement m\r\n\t\r\n\tWHERE measurement_concept_id =  3024354\r\n\tAND unit_concept_id = 8876\r\n\tAND value_as_number IS NOT NULL\r\n) denominator\r\n;","CHECK_NAME":"plausibleValueHigh","CHECK_LEVEL":"CONCEPT","CHECK_DESCRIPTION":"For the combination of CONCEPT_ID  3024354 (Oxygen [Partial pressure] in Venous blood) and UNIT_CONCEPT_ID 8876 (millimeter mercury column), the number and percent of records that have a value higher than     100.0.","CDM_TABLE_NAME":"MEASUREMENT","CDM_FIELD_NAME":"MEASUREMENT_CONCEPT_ID","CONCEPT_ID":" 3024354","UNIT_CONCEPT_ID":"8876","SQL_FILE":"concept_plausible_value_high.sql","CATEGORY":"Plausibility","SUBCATEGORY":"Atemporal","CONTEXT":"Verification","checkId":2591,"FAILED":0,"THRESHOLD_VALUE":5,"_row":"19.610"},{"NUM_VIOLATED_ROWS":0,"PCT_VIOLATED_ROWS":0,"NUM_DENOMINATOR_ROWS":0,"EXECUTION_TIME":"1.977946 secs","QUERY_TEXT":"\r\n/*********\r\nCONCEPT LEVEL check:\r\nPLAUSIBLE_VALUE_HIGH - find any MEASUREMENT records that have VALUE_AS_NUMBER with non-null value > plausible high value\r\n\r\nParameters used in this template:\r\ncdmDatabaseSchema = cdm_ibm_mdcd_v993.dbo\r\nconceptId =  3024386\r\nunitConceptId = 8583\r\nplausibleValueHigh =      20.0\r\n\r\n**********/\r\n\r\n\r\nSELECT num_violated_rows, CASE WHEN denominator.num_rows = 0 THEN 0 ELSE 1.0*num_violated_rows/denominator.num_rows END  AS pct_violated_rows,\r\n  denominator.num_rows as num_denominator_rows\r\nFROM\r\n(\r\n\tSELECT COUNT_BIG(*) AS num_violated_rows\r\n\tFROM\r\n\t(\r\n\t\tSELECT m.* \r\n\t\tFROM cdm_ibm_mdcd_v993.dbo.measurement m\r\n\t\t\r\n\t\tWHERE m.measurement_concept_id =  3024386\r\n\t\tAND m.unit_concept_id = 8583\r\n\t\tAND m.value_as_number IS NOT NULL\r\n\t\tAND m.value_as_number >      20.0\r\n\t) violated_rows\r\n) violated_row_count,\r\n( \r\n\tSELECT COUNT_BIG(*) AS num_rows\r\n\tFROM cdm_ibm_mdcd_v993.dbo.measurement m\r\n\t\r\n\tWHERE measurement_concept_id =  3024386\r\n\tAND unit_concept_id = 8583\r\n\tAND value_as_number IS NOT NULL\r\n) denominator\r\n;","CHECK_NAME":"plausibleValueHigh","CHECK_LEVEL":"CONCEPT","CHECK_DESCRIPTION":"For the combination of CONCEPT_ID  3024386 (Platelet mean volume [Entitic volume] in Blood by Rees-Ecker) and UNIT_CONCEPT_ID 8583 (femtoliter), the number and percent of records that have a value higher than      20.0.","CDM_TABLE_NAME":"MEASUREMENT","CDM_FIELD_NAME":"MEASUREMENT_CONCEPT_ID","CONCEPT_ID":" 3024386","UNIT_CONCEPT_ID":"8583","SQL_FILE":"concept_plausible_value_high.sql","CATEGORY":"Plausibility","SUBCATEGORY":"Atemporal","CONTEXT":"Verification","checkId":2592,"FAILED":0,"THRESHOLD_VALUE":5,"_row":"19.611"},{"NUM_VIOLATED_ROWS":0,"PCT_VIOLATED_ROWS":0,"NUM_DENOMINATOR_ROWS":0,"EXECUTION_TIME":"0.674989 secs","QUERY_TEXT":"\r\n/*********\r\nCONCEPT LEVEL check:\r\nPLAUSIBLE_VALUE_HIGH - find any MEASUREMENT records that have VALUE_AS_NUMBER with non-null value > plausible high value\r\n\r\nParameters used in this template:\r\ncdmDatabaseSchema = cdm_ibm_mdcd_v993.dbo\r\nconceptId =  3024561\r\nunitConceptId = 8636\r\nplausibleValueHigh =      18.0\r\n\r\n**********/\r\n\r\n\r\nSELECT num_violated_rows, CASE WHEN denominator.num_rows = 0 THEN 0 ELSE 1.0*num_violated_rows/denominator.num_rows END  AS pct_violated_rows,\r\n  denominator.num_rows as num_denominator_rows\r\nFROM\r\n(\r\n\tSELECT COUNT_BIG(*) AS num_violated_rows\r\n\tFROM\r\n\t(\r\n\t\tSELECT m.* \r\n\t\tFROM cdm_ibm_mdcd_v993.dbo.measurement m\r\n\t\t\r\n\t\tWHERE m.measurement_concept_id =  3024561\r\n\t\tAND m.unit_concept_id = 8636\r\n\t\tAND m.value_as_number IS NOT NULL\r\n\t\tAND m.value_as_number >      18.0\r\n\t) violated_rows\r\n) violated_row_count,\r\n( \r\n\tSELECT COUNT_BIG(*) AS num_rows\r\n\tFROM cdm_ibm_mdcd_v993.dbo.measurement m\r\n\t\r\n\tWHERE measurement_concept_id =  3024561\r\n\tAND unit_concept_id = 8636\r\n\tAND value_as_number IS NOT NULL\r\n) denominator\r\n;","CHECK_NAME":"plausibleValueHigh","CHECK_LEVEL":"CONCEPT","CHECK_DESCRIPTION":"For the combination of CONCEPT_ID  3024561 (Albumin [Mass/volume] in Serum or Plasma) and UNIT_CONCEPT_ID 8636 (gram per liter), the number and percent of records that have a value higher than      18.0.","CDM_TABLE_NAME":"MEASUREMENT","CDM_FIELD_NAME":"MEASUREMENT_CONCEPT_ID","CONCEPT_ID":" 3024561","UNIT_CONCEPT_ID":"8636","SQL_FILE":"concept_plausible_value_high.sql","CATEGORY":"Plausibility","SUBCATEGORY":"Atemporal","CONTEXT":"Verification","checkId":2593,"FAILED":0,"THRESHOLD_VALUE":5,"_row":"19.612"},{"NUM_VIOLATED_ROWS":0,"PCT_VIOLATED_ROWS":0,"NUM_DENOMINATOR_ROWS":0,"EXECUTION_TIME":"0.559978 secs","QUERY_TEXT":"\r\n/*********\r\nCONCEPT LEVEL check:\r\nPLAUSIBLE_VALUE_HIGH - find any MEASUREMENT records that have VALUE_AS_NUMBER with non-null value > plausible high value\r\n\r\nParameters used in this template:\r\ncdmDatabaseSchema = cdm_ibm_mdcd_v993.dbo\r\nconceptId =  3024561\r\nunitConceptId = 8713\r\nplausibleValueHigh =      18.0\r\n\r\n**********/\r\n\r\n\r\nSELECT num_violated_rows, CASE WHEN denominator.num_rows = 0 THEN 0 ELSE 1.0*num_violated_rows/denominator.num_rows END  AS pct_violated_rows,\r\n  denominator.num_rows as num_denominator_rows\r\nFROM\r\n(\r\n\tSELECT COUNT_BIG(*) AS num_violated_rows\r\n\tFROM\r\n\t(\r\n\t\tSELECT m.* \r\n\t\tFROM cdm_ibm_mdcd_v993.dbo.measurement m\r\n\t\t\r\n\t\tWHERE m.measurement_concept_id =  3024561\r\n\t\tAND m.unit_concept_id = 8713\r\n\t\tAND m.value_as_number IS NOT NULL\r\n\t\tAND m.value_as_number >      18.0\r\n\t) violated_rows\r\n) violated_row_count,\r\n( \r\n\tSELECT COUNT_BIG(*) AS num_rows\r\n\tFROM cdm_ibm_mdcd_v993.dbo.measurement m\r\n\t\r\n\tWHERE measurement_concept_id =  3024561\r\n\tAND unit_concept_id = 8713\r\n\tAND value_as_number IS NOT NULL\r\n) denominator\r\n;","CHECK_NAME":"plausibleValueHigh","CHECK_LEVEL":"CONCEPT","CHECK_DESCRIPTION":"For the combination of CONCEPT_ID  3024561 (Albumin [Mass/volume] in Serum or Plasma) and UNIT_CONCEPT_ID 8713 (gram per deciliter), the number and percent of records that have a value higher than      18.0.","CDM_TABLE_NAME":"MEASUREMENT","CDM_FIELD_NAME":"MEASUREMENT_CONCEPT_ID","CONCEPT_ID":" 3024561","UNIT_CONCEPT_ID":"8713","SQL_FILE":"concept_plausible_value_high.sql","CATEGORY":"Plausibility","SUBCATEGORY":"Atemporal","CONTEXT":"Verification","checkId":2594,"FAILED":0,"THRESHOLD_VALUE":5,"_row":"19.613"},{"NUM_VIOLATED_ROWS":0,"PCT_VIOLATED_ROWS":0,"NUM_DENOMINATOR_ROWS":0,"EXECUTION_TIME":"0.489992 secs","QUERY_TEXT":"\r\n/*********\r\nCONCEPT LEVEL check:\r\nPLAUSIBLE_VALUE_HIGH - find any MEASUREMENT records that have VALUE_AS_NUMBER with non-null value > plausible high value\r\n\r\nParameters used in this template:\r\ncdmDatabaseSchema = cdm_ibm_mdcd_v993.dbo\r\nconceptId =  3024561\r\nunitConceptId = 8753\r\nplausibleValueHigh =      18.0\r\n\r\n**********/\r\n\r\n\r\nSELECT num_violated_rows, CASE WHEN denominator.num_rows = 0 THEN 0 ELSE 1.0*num_violated_rows/denominator.num_rows END  AS pct_violated_rows,\r\n  denominator.num_rows as num_denominator_rows\r\nFROM\r\n(\r\n\tSELECT COUNT_BIG(*) AS num_violated_rows\r\n\tFROM\r\n\t(\r\n\t\tSELECT m.* \r\n\t\tFROM cdm_ibm_mdcd_v993.dbo.measurement m\r\n\t\t\r\n\t\tWHERE m.measurement_concept_id =  3024561\r\n\t\tAND m.unit_concept_id = 8753\r\n\t\tAND m.value_as_number IS NOT NULL\r\n\t\tAND m.value_as_number >      18.0\r\n\t) violated_rows\r\n) violated_row_count,\r\n( \r\n\tSELECT COUNT_BIG(*) AS num_rows\r\n\tFROM cdm_ibm_mdcd_v993.dbo.measurement m\r\n\t\r\n\tWHERE measurement_concept_id =  3024561\r\n\tAND unit_concept_id = 8753\r\n\tAND value_as_number IS NOT NULL\r\n) denominator\r\n;","CHECK_NAME":"plausibleValueHigh","CHECK_LEVEL":"CONCEPT","CHECK_DESCRIPTION":"For the combination of CONCEPT_ID  3024561 (Albumin [Mass/volume] in Serum or Plasma) and UNIT_CONCEPT_ID 8753 (millimole per liter), the number and percent of records that have a value higher than      18.0.","CDM_TABLE_NAME":"MEASUREMENT","CDM_FIELD_NAME":"MEASUREMENT_CONCEPT_ID","CONCEPT_ID":" 3024561","UNIT_CONCEPT_ID":"8753","SQL_FILE":"concept_plausible_value_high.sql","CATEGORY":"Plausibility","SUBCATEGORY":"Atemporal","CONTEXT":"Verification","checkId":2595,"FAILED":0,"THRESHOLD_VALUE":5,"_row":"19.614"},{"NUM_VIOLATED_ROWS":0,"PCT_VIOLATED_ROWS":0,"NUM_DENOMINATOR_ROWS":0,"EXECUTION_TIME":"0.509977 secs","QUERY_TEXT":"\r\n/*********\r\nCONCEPT LEVEL check:\r\nPLAUSIBLE_VALUE_HIGH - find any MEASUREMENT records that have VALUE_AS_NUMBER with non-null value > plausible high value\r\n\r\nParameters used in this template:\r\ncdmDatabaseSchema = cdm_ibm_mdcd_v993.dbo\r\nconceptId =  3024561\r\nunitConceptId = 8840\r\nplausibleValueHigh =   18000.0\r\n\r\n**********/\r\n\r\n\r\nSELECT num_violated_rows, CASE WHEN denominator.num_rows = 0 THEN 0 ELSE 1.0*num_violated_rows/denominator.num_rows END  AS pct_violated_rows,\r\n  denominator.num_rows as num_denominator_rows\r\nFROM\r\n(\r\n\tSELECT COUNT_BIG(*) AS num_violated_rows\r\n\tFROM\r\n\t(\r\n\t\tSELECT m.* \r\n\t\tFROM cdm_ibm_mdcd_v993.dbo.measurement m\r\n\t\t\r\n\t\tWHERE m.measurement_concept_id =  3024561\r\n\t\tAND m.unit_concept_id = 8840\r\n\t\tAND m.value_as_number IS NOT NULL\r\n\t\tAND m.value_as_number >   18000.0\r\n\t) violated_rows\r\n) violated_row_count,\r\n( \r\n\tSELECT COUNT_BIG(*) AS num_rows\r\n\tFROM cdm_ibm_mdcd_v993.dbo.measurement m\r\n\t\r\n\tWHERE measurement_concept_id =  3024561\r\n\tAND unit_concept_id = 8840\r\n\tAND value_as_number IS NOT NULL\r\n) denominator\r\n;","CHECK_NAME":"plausibleValueHigh","CHECK_LEVEL":"CONCEPT","CHECK_DESCRIPTION":"For the combination of CONCEPT_ID  3024561 (Albumin [Mass/volume] in Serum or Plasma) and UNIT_CONCEPT_ID 8840 (milligram per deciliter), the number and percent of records that have a value higher than   18000.0.","CDM_TABLE_NAME":"MEASUREMENT","CDM_FIELD_NAME":"MEASUREMENT_CONCEPT_ID","CONCEPT_ID":" 3024561","UNIT_CONCEPT_ID":"8840","SQL_FILE":"concept_plausible_value_high.sql","CATEGORY":"Plausibility","SUBCATEGORY":"Atemporal","CONTEXT":"Verification","checkId":2596,"FAILED":0,"THRESHOLD_VALUE":5,"_row":"19.615"},{"NUM_VIOLATED_ROWS":0,"PCT_VIOLATED_ROWS":0,"NUM_DENOMINATOR_ROWS":0,"EXECUTION_TIME":"0.753973 secs","QUERY_TEXT":"\r\n/*********\r\nCONCEPT LEVEL check:\r\nPLAUSIBLE_VALUE_HIGH - find any MEASUREMENT records that have VALUE_AS_NUMBER with non-null value > plausible high value\r\n\r\nParameters used in this template:\r\ncdmDatabaseSchema = cdm_ibm_mdcd_v993.dbo\r\nconceptId =  3024641\r\nunitConceptId = 8753\r\nplausibleValueHigh =    1000.0\r\n\r\n**********/\r\n\r\n\r\nSELECT num_violated_rows, CASE WHEN denominator.num_rows = 0 THEN 0 ELSE 1.0*num_violated_rows/denominator.num_rows END  AS pct_violated_rows,\r\n  denominator.num_rows as num_denominator_rows\r\nFROM\r\n(\r\n\tSELECT COUNT_BIG(*) AS num_violated_rows\r\n\tFROM\r\n\t(\r\n\t\tSELECT m.* \r\n\t\tFROM cdm_ibm_mdcd_v993.dbo.measurement m\r\n\t\t\r\n\t\tWHERE m.measurement_concept_id =  3024641\r\n\t\tAND m.unit_concept_id = 8753\r\n\t\tAND m.value_as_number IS NOT NULL\r\n\t\tAND m.value_as_number >    1000.0\r\n\t) violated_rows\r\n) violated_row_count,\r\n( \r\n\tSELECT COUNT_BIG(*) AS num_rows\r\n\tFROM cdm_ibm_mdcd_v993.dbo.measurement m\r\n\t\r\n\tWHERE measurement_concept_id =  3024641\r\n\tAND unit_concept_id = 8753\r\n\tAND value_as_number IS NOT NULL\r\n) denominator\r\n;","CHECK_NAME":"plausibleValueHigh","CHECK_LEVEL":"CONCEPT","CHECK_DESCRIPTION":"For the combination of CONCEPT_ID  3024641 (Urea nitrogen [Moles/volume] in Serum or Plasma) and UNIT_CONCEPT_ID 8753 (millimole per liter), the number and percent of records that have a value higher than    1000.0.","CDM_TABLE_NAME":"MEASUREMENT","CDM_FIELD_NAME":"MEASUREMENT_CONCEPT_ID","CONCEPT_ID":" 3024641","UNIT_CONCEPT_ID":"8753","SQL_FILE":"concept_plausible_value_high.sql","CATEGORY":"Plausibility","SUBCATEGORY":"Atemporal","CONTEXT":"Verification","checkId":2597,"FAILED":0,"THRESHOLD_VALUE":5,"_row":"19.616"},{"NUM_VIOLATED_ROWS":0,"PCT_VIOLATED_ROWS":0,"NUM_DENOMINATOR_ROWS":0,"EXECUTION_TIME":"0.566997 secs","QUERY_TEXT":"\r\n/*********\r\nCONCEPT LEVEL check:\r\nPLAUSIBLE_VALUE_HIGH - find any MEASUREMENT records that have VALUE_AS_NUMBER with non-null value > plausible high value\r\n\r\nParameters used in this template:\r\ncdmDatabaseSchema = cdm_ibm_mdcd_v993.dbo\r\nconceptId =  3024641\r\nunitConceptId = 8840\r\nplausibleValueHigh =     100.0\r\n\r\n**********/\r\n\r\n\r\nSELECT num_violated_rows, CASE WHEN denominator.num_rows = 0 THEN 0 ELSE 1.0*num_violated_rows/denominator.num_rows END  AS pct_violated_rows,\r\n  denominator.num_rows as num_denominator_rows\r\nFROM\r\n(\r\n\tSELECT COUNT_BIG(*) AS num_violated_rows\r\n\tFROM\r\n\t(\r\n\t\tSELECT m.* \r\n\t\tFROM cdm_ibm_mdcd_v993.dbo.measurement m\r\n\t\t\r\n\t\tWHERE m.measurement_concept_id =  3024641\r\n\t\tAND m.unit_concept_id = 8840\r\n\t\tAND m.value_as_number IS NOT NULL\r\n\t\tAND m.value_as_number >     100.0\r\n\t) violated_rows\r\n) violated_row_count,\r\n( \r\n\tSELECT COUNT_BIG(*) AS num_rows\r\n\tFROM cdm_ibm_mdcd_v993.dbo.measurement m\r\n\t\r\n\tWHERE measurement_concept_id =  3024641\r\n\tAND unit_concept_id = 8840\r\n\tAND value_as_number IS NOT NULL\r\n) denominator\r\n;","CHECK_NAME":"plausibleValueHigh","CHECK_LEVEL":"CONCEPT","CHECK_DESCRIPTION":"For the combination of CONCEPT_ID  3024641 (Urea nitrogen [Moles/volume] in Serum or Plasma) and UNIT_CONCEPT_ID 8840 (milligram per deciliter), the number and percent of records that have a value higher than     100.0.","CDM_TABLE_NAME":"MEASUREMENT","CDM_FIELD_NAME":"MEASUREMENT_CONCEPT_ID","CONCEPT_ID":" 3024641","UNIT_CONCEPT_ID":"8840","SQL_FILE":"concept_plausible_value_high.sql","CATEGORY":"Plausibility","SUBCATEGORY":"Atemporal","CONTEXT":"Verification","checkId":2598,"FAILED":0,"THRESHOLD_VALUE":5,"_row":"19.617"},{"NUM_VIOLATED_ROWS":0,"PCT_VIOLATED_ROWS":0,"NUM_DENOMINATOR_ROWS":0,"EXECUTION_TIME":"0.631971 secs","QUERY_TEXT":"\r\n/*********\r\nCONCEPT LEVEL check:\r\nPLAUSIBLE_VALUE_HIGH - find any MEASUREMENT records that have VALUE_AS_NUMBER with non-null value > plausible high value\r\n\r\nParameters used in this template:\r\ncdmDatabaseSchema = cdm_ibm_mdcd_v993.dbo\r\nconceptId =  3024653\r\nunitConceptId = 8519\r\nplausibleValueHigh =       4.0\r\n\r\n**********/\r\n\r\n\r\nSELECT num_violated_rows, CASE WHEN denominator.num_rows = 0 THEN 0 ELSE 1.0*num_violated_rows/denominator.num_rows END  AS pct_violated_rows,\r\n  denominator.num_rows as num_denominator_rows\r\nFROM\r\n(\r\n\tSELECT COUNT_BIG(*) AS num_violated_rows\r\n\tFROM\r\n\t(\r\n\t\tSELECT m.* \r\n\t\tFROM cdm_ibm_mdcd_v993.dbo.measurement m\r\n\t\t\r\n\t\tWHERE m.measurement_concept_id =  3024653\r\n\t\tAND m.unit_concept_id = 8519\r\n\t\tAND m.value_as_number IS NOT NULL\r\n\t\tAND m.value_as_number >       4.0\r\n\t) violated_rows\r\n) violated_row_count,\r\n( \r\n\tSELECT COUNT_BIG(*) AS num_rows\r\n\tFROM cdm_ibm_mdcd_v993.dbo.measurement m\r\n\t\r\n\tWHERE measurement_concept_id =  3024653\r\n\tAND unit_concept_id = 8519\r\n\tAND value_as_number IS NOT NULL\r\n) denominator\r\n;","CHECK_NAME":"plausibleValueHigh","CHECK_LEVEL":"CONCEPT","CHECK_DESCRIPTION":"For the combination of CONCEPT_ID  3024653 (FEV1) and UNIT_CONCEPT_ID 8519 (liter), the number and percent of records that have a value higher than       4.0.","CDM_TABLE_NAME":"MEASUREMENT","CDM_FIELD_NAME":"MEASUREMENT_CONCEPT_ID","CONCEPT_ID":" 3024653","UNIT_CONCEPT_ID":"8519","SQL_FILE":"concept_plausible_value_high.sql","CATEGORY":"Plausibility","SUBCATEGORY":"Atemporal","CONTEXT":"Verification","checkId":2599,"FAILED":0,"THRESHOLD_VALUE":5,"_row":"19.618"},{"NUM_VIOLATED_ROWS":0,"PCT_VIOLATED_ROWS":0,"NUM_DENOMINATOR_ROWS":0,"EXECUTION_TIME":"0.510991 secs","QUERY_TEXT":"\r\n/*********\r\nCONCEPT LEVEL check:\r\nPLAUSIBLE_VALUE_HIGH - find any MEASUREMENT records that have VALUE_AS_NUMBER with non-null value > plausible high value\r\n\r\nParameters used in this template:\r\ncdmDatabaseSchema = cdm_ibm_mdcd_v993.dbo\r\nconceptId =  3024653\r\nunitConceptId = 8523\r\nplausibleValueHigh =     100.0\r\n\r\n**********/\r\n\r\n\r\nSELECT num_violated_rows, CASE WHEN denominator.num_rows = 0 THEN 0 ELSE 1.0*num_violated_rows/denominator.num_rows END  AS pct_violated_rows,\r\n  denominator.num_rows as num_denominator_rows\r\nFROM\r\n(\r\n\tSELECT COUNT_BIG(*) AS num_violated_rows\r\n\tFROM\r\n\t(\r\n\t\tSELECT m.* \r\n\t\tFROM cdm_ibm_mdcd_v993.dbo.measurement m\r\n\t\t\r\n\t\tWHERE m.measurement_concept_id =  3024653\r\n\t\tAND m.unit_concept_id = 8523\r\n\t\tAND m.value_as_number IS NOT NULL\r\n\t\tAND m.value_as_number >     100.0\r\n\t) violated_rows\r\n) violated_row_count,\r\n( \r\n\tSELECT COUNT_BIG(*) AS num_rows\r\n\tFROM cdm_ibm_mdcd_v993.dbo.measurement m\r\n\t\r\n\tWHERE measurement_concept_id =  3024653\r\n\tAND unit_concept_id = 8523\r\n\tAND value_as_number IS NOT NULL\r\n) denominator\r\n;","CHECK_NAME":"plausibleValueHigh","CHECK_LEVEL":"CONCEPT","CHECK_DESCRIPTION":"For the combination of CONCEPT_ID  3024653 (FEV1) and UNIT_CONCEPT_ID 8523 (ratio), the number and percent of records that have a value higher than     100.0.","CDM_TABLE_NAME":"MEASUREMENT","CDM_FIELD_NAME":"MEASUREMENT_CONCEPT_ID","CONCEPT_ID":" 3024653","UNIT_CONCEPT_ID":"8523","SQL_FILE":"concept_plausible_value_high.sql","CATEGORY":"Plausibility","SUBCATEGORY":"Atemporal","CONTEXT":"Verification","checkId":2600,"FAILED":0,"THRESHOLD_VALUE":5,"_row":"19.619"},{"NUM_VIOLATED_ROWS":0,"PCT_VIOLATED_ROWS":0,"NUM_DENOMINATOR_ROWS":0,"EXECUTION_TIME":"0.613977 secs","QUERY_TEXT":"\r\n/*********\r\nCONCEPT LEVEL check:\r\nPLAUSIBLE_VALUE_HIGH - find any MEASUREMENT records that have VALUE_AS_NUMBER with non-null value > plausible high value\r\n\r\nParameters used in this template:\r\ncdmDatabaseSchema = cdm_ibm_mdcd_v993.dbo\r\nconceptId =  3024653\r\nunitConceptId = 8554\r\nplausibleValueHigh =     100.0\r\n\r\n**********/\r\n\r\n\r\nSELECT num_violated_rows, CASE WHEN denominator.num_rows = 0 THEN 0 ELSE 1.0*num_violated_rows/denominator.num_rows END  AS pct_violated_rows,\r\n  denominator.num_rows as num_denominator_rows\r\nFROM\r\n(\r\n\tSELECT COUNT_BIG(*) AS num_violated_rows\r\n\tFROM\r\n\t(\r\n\t\tSELECT m.* \r\n\t\tFROM cdm_ibm_mdcd_v993.dbo.measurement m\r\n\t\t\r\n\t\tWHERE m.measurement_concept_id =  3024653\r\n\t\tAND m.unit_concept_id = 8554\r\n\t\tAND m.value_as_number IS NOT NULL\r\n\t\tAND m.value_as_number >     100.0\r\n\t) violated_rows\r\n) violated_row_count,\r\n( \r\n\tSELECT COUNT_BIG(*) AS num_rows\r\n\tFROM cdm_ibm_mdcd_v993.dbo.measurement m\r\n\t\r\n\tWHERE measurement_concept_id =  3024653\r\n\tAND unit_concept_id = 8554\r\n\tAND value_as_number IS NOT NULL\r\n) denominator\r\n;","CHECK_NAME":"plausibleValueHigh","CHECK_LEVEL":"CONCEPT","CHECK_DESCRIPTION":"For the combination of CONCEPT_ID  3024653 (FEV1) and UNIT_CONCEPT_ID 8554 (percent), the number and percent of records that have a value higher than     100.0.","CDM_TABLE_NAME":"MEASUREMENT","CDM_FIELD_NAME":"MEASUREMENT_CONCEPT_ID","CONCEPT_ID":" 3024653","UNIT_CONCEPT_ID":"8554","SQL_FILE":"concept_plausible_value_high.sql","CATEGORY":"Plausibility","SUBCATEGORY":"Atemporal","CONTEXT":"Verification","checkId":2601,"FAILED":0,"THRESHOLD_VALUE":5,"_row":"19.620"},{"NUM_VIOLATED_ROWS":0,"PCT_VIOLATED_ROWS":0,"NUM_DENOMINATOR_ROWS":0,"EXECUTION_TIME":"0.629985 secs","QUERY_TEXT":"\r\n/*********\r\nCONCEPT LEVEL check:\r\nPLAUSIBLE_VALUE_HIGH - find any MEASUREMENT records that have VALUE_AS_NUMBER with non-null value > plausible high value\r\n\r\nParameters used in this template:\r\ncdmDatabaseSchema = cdm_ibm_mdcd_v993.dbo\r\nconceptId =  3024653\r\nunitConceptId = 8587\r\nplausibleValueHigh =    1000.0\r\n\r\n**********/\r\n\r\n\r\nSELECT num_violated_rows, CASE WHEN denominator.num_rows = 0 THEN 0 ELSE 1.0*num_violated_rows/denominator.num_rows END  AS pct_violated_rows,\r\n  denominator.num_rows as num_denominator_rows\r\nFROM\r\n(\r\n\tSELECT COUNT_BIG(*) AS num_violated_rows\r\n\tFROM\r\n\t(\r\n\t\tSELECT m.* \r\n\t\tFROM cdm_ibm_mdcd_v993.dbo.measurement m\r\n\t\t\r\n\t\tWHERE m.measurement_concept_id =  3024653\r\n\t\tAND m.unit_concept_id = 8587\r\n\t\tAND m.value_as_number IS NOT NULL\r\n\t\tAND m.value_as_number >    1000.0\r\n\t) violated_rows\r\n) violated_row_count,\r\n( \r\n\tSELECT COUNT_BIG(*) AS num_rows\r\n\tFROM cdm_ibm_mdcd_v993.dbo.measurement m\r\n\t\r\n\tWHERE measurement_concept_id =  3024653\r\n\tAND unit_concept_id = 8587\r\n\tAND value_as_number IS NOT NULL\r\n) denominator\r\n;","CHECK_NAME":"plausibleValueHigh","CHECK_LEVEL":"CONCEPT","CHECK_DESCRIPTION":"For the combination of CONCEPT_ID  3024653 (FEV1) and UNIT_CONCEPT_ID 8587 (milliliter), the number and percent of records that have a value higher than    1000.0.","CDM_TABLE_NAME":"MEASUREMENT","CDM_FIELD_NAME":"MEASUREMENT_CONCEPT_ID","CONCEPT_ID":" 3024653","UNIT_CONCEPT_ID":"8587","SQL_FILE":"concept_plausible_value_high.sql","CATEGORY":"Plausibility","SUBCATEGORY":"Atemporal","CONTEXT":"Verification","checkId":2602,"FAILED":0,"THRESHOLD_VALUE":5,"_row":"19.621"},{"NUM_VIOLATED_ROWS":0,"PCT_VIOLATED_ROWS":0,"NUM_DENOMINATOR_ROWS":0,"EXECUTION_TIME":"0.566985 secs","QUERY_TEXT":"\r\n/*********\r\nCONCEPT LEVEL check:\r\nPLAUSIBLE_VALUE_HIGH - find any MEASUREMENT records that have VALUE_AS_NUMBER with non-null value > plausible high value\r\n\r\nParameters used in this template:\r\ncdmDatabaseSchema = cdm_ibm_mdcd_v993.dbo\r\nconceptId =  3024653\r\nunitConceptId = 8698\r\nplausibleValueHigh =       3.0\r\n\r\n**********/\r\n\r\n\r\nSELECT num_violated_rows, CASE WHEN denominator.num_rows = 0 THEN 0 ELSE 1.0*num_violated_rows/denominator.num_rows END  AS pct_violated_rows,\r\n  denominator.num_rows as num_denominator_rows\r\nFROM\r\n(\r\n\tSELECT COUNT_BIG(*) AS num_violated_rows\r\n\tFROM\r\n\t(\r\n\t\tSELECT m.* \r\n\t\tFROM cdm_ibm_mdcd_v993.dbo.measurement m\r\n\t\t\r\n\t\tWHERE m.measurement_concept_id =  3024653\r\n\t\tAND m.unit_concept_id = 8698\r\n\t\tAND m.value_as_number IS NOT NULL\r\n\t\tAND m.value_as_number >       3.0\r\n\t) violated_rows\r\n) violated_row_count,\r\n( \r\n\tSELECT COUNT_BIG(*) AS num_rows\r\n\tFROM cdm_ibm_mdcd_v993.dbo.measurement m\r\n\t\r\n\tWHERE measurement_concept_id =  3024653\r\n\tAND unit_concept_id = 8698\r\n\tAND value_as_number IS NOT NULL\r\n) denominator\r\n;","CHECK_NAME":"plausibleValueHigh","CHECK_LEVEL":"CONCEPT","CHECK_DESCRIPTION":"For the combination of CONCEPT_ID  3024653 (FEV1) and UNIT_CONCEPT_ID 8698 (liter per minute), the number and percent of records that have a value higher than       3.0.","CDM_TABLE_NAME":"MEASUREMENT","CDM_FIELD_NAME":"MEASUREMENT_CONCEPT_ID","CONCEPT_ID":" 3024653","UNIT_CONCEPT_ID":"8698","SQL_FILE":"concept_plausible_value_high.sql","CATEGORY":"Plausibility","SUBCATEGORY":"Atemporal","CONTEXT":"Verification","checkId":2603,"FAILED":0,"THRESHOLD_VALUE":5,"_row":"19.622"},{"NUM_VIOLATED_ROWS":0,"PCT_VIOLATED_ROWS":0,"NUM_DENOMINATOR_ROWS":0,"EXECUTION_TIME":"0.765969 secs","QUERY_TEXT":"\r\n/*********\r\nCONCEPT LEVEL check:\r\nPLAUSIBLE_VALUE_HIGH - find any MEASUREMENT records that have VALUE_AS_NUMBER with non-null value > plausible high value\r\n\r\nParameters used in this template:\r\ncdmDatabaseSchema = cdm_ibm_mdcd_v993.dbo\r\nconceptId =  3024653\r\nunitConceptId = 9330\r\nplausibleValueHigh =       4.0\r\n\r\n**********/\r\n\r\n\r\nSELECT num_violated_rows, CASE WHEN denominator.num_rows = 0 THEN 0 ELSE 1.0*num_violated_rows/denominator.num_rows END  AS pct_violated_rows,\r\n  denominator.num_rows as num_denominator_rows\r\nFROM\r\n(\r\n\tSELECT COUNT_BIG(*) AS num_violated_rows\r\n\tFROM\r\n\t(\r\n\t\tSELECT m.* \r\n\t\tFROM cdm_ibm_mdcd_v993.dbo.measurement m\r\n\t\t\r\n\t\tWHERE m.measurement_concept_id =  3024653\r\n\t\tAND m.unit_concept_id = 9330\r\n\t\tAND m.value_as_number IS NOT NULL\r\n\t\tAND m.value_as_number >       4.0\r\n\t) violated_rows\r\n) violated_row_count,\r\n( \r\n\tSELECT COUNT_BIG(*) AS num_rows\r\n\tFROM cdm_ibm_mdcd_v993.dbo.measurement m\r\n\t\r\n\tWHERE measurement_concept_id =  3024653\r\n\tAND unit_concept_id = 9330\r\n\tAND value_as_number IS NOT NULL\r\n) denominator\r\n;","CHECK_NAME":"plausibleValueHigh","CHECK_LEVEL":"CONCEPT","CHECK_DESCRIPTION":"For the combination of CONCEPT_ID  3024653 (FEV1) and UNIT_CONCEPT_ID 9330 (inch (US)), the number and percent of records that have a value higher than       4.0.","CDM_TABLE_NAME":"MEASUREMENT","CDM_FIELD_NAME":"MEASUREMENT_CONCEPT_ID","CONCEPT_ID":" 3024653","UNIT_CONCEPT_ID":"9330","SQL_FILE":"concept_plausible_value_high.sql","CATEGORY":"Plausibility","SUBCATEGORY":"Atemporal","CONTEXT":"Verification","checkId":2604,"FAILED":0,"THRESHOLD_VALUE":5,"_row":"19.623"},{"NUM_VIOLATED_ROWS":0,"PCT_VIOLATED_ROWS":0,"NUM_DENOMINATOR_ROWS":0,"EXECUTION_TIME":"0.740974 secs","QUERY_TEXT":"\r\n/*********\r\nCONCEPT LEVEL check:\r\nPLAUSIBLE_VALUE_HIGH - find any MEASUREMENT records that have VALUE_AS_NUMBER with non-null value > plausible high value\r\n\r\nParameters used in this template:\r\ncdmDatabaseSchema = cdm_ibm_mdcd_v993.dbo\r\nconceptId =  3024731\r\nunitConceptId = 8583\r\nplausibleValueHigh =     120.0\r\n\r\n**********/\r\n\r\n\r\nSELECT num_violated_rows, CASE WHEN denominator.num_rows = 0 THEN 0 ELSE 1.0*num_violated_rows/denominator.num_rows END  AS pct_violated_rows,\r\n  denominator.num_rows as num_denominator_rows\r\nFROM\r\n(\r\n\tSELECT COUNT_BIG(*) AS num_violated_rows\r\n\tFROM\r\n\t(\r\n\t\tSELECT m.* \r\n\t\tFROM cdm_ibm_mdcd_v993.dbo.measurement m\r\n\t\t\r\n\t\tWHERE m.measurement_concept_id =  3024731\r\n\t\tAND m.unit_concept_id = 8583\r\n\t\tAND m.value_as_number IS NOT NULL\r\n\t\tAND m.value_as_number >     120.0\r\n\t) violated_rows\r\n) violated_row_count,\r\n( \r\n\tSELECT COUNT_BIG(*) AS num_rows\r\n\tFROM cdm_ibm_mdcd_v993.dbo.measurement m\r\n\t\r\n\tWHERE measurement_concept_id =  3024731\r\n\tAND unit_concept_id = 8583\r\n\tAND value_as_number IS NOT NULL\r\n) denominator\r\n;","CHECK_NAME":"plausibleValueHigh","CHECK_LEVEL":"CONCEPT","CHECK_DESCRIPTION":"For the combination of CONCEPT_ID  3024731 (MCV [Entitic volume]) and UNIT_CONCEPT_ID 8583 (femtoliter), the number and percent of records that have a value higher than     120.0.","CDM_TABLE_NAME":"MEASUREMENT","CDM_FIELD_NAME":"MEASUREMENT_CONCEPT_ID","CONCEPT_ID":" 3024731","UNIT_CONCEPT_ID":"8583","SQL_FILE":"concept_plausible_value_high.sql","CATEGORY":"Plausibility","SUBCATEGORY":"Atemporal","CONTEXT":"Verification","checkId":2605,"FAILED":0,"THRESHOLD_VALUE":5,"_row":"19.624"},{"NUM_VIOLATED_ROWS":0,"PCT_VIOLATED_ROWS":0,"NUM_DENOMINATOR_ROWS":0,"EXECUTION_TIME":"1.089965 secs","QUERY_TEXT":"\r\n/*********\r\nCONCEPT LEVEL check:\r\nPLAUSIBLE_VALUE_HIGH - find any MEASUREMENT records that have VALUE_AS_NUMBER with non-null value > plausible high value\r\n\r\nParameters used in this template:\r\ncdmDatabaseSchema = cdm_ibm_mdcd_v993.dbo\r\nconceptId =  3024762\r\nunitConceptId = 8840\r\nplausibleValueHigh =     200.0\r\n\r\n**********/\r\n\r\n\r\nSELECT num_violated_rows, CASE WHEN denominator.num_rows = 0 THEN 0 ELSE 1.0*num_violated_rows/denominator.num_rows END  AS pct_violated_rows,\r\n  denominator.num_rows as num_denominator_rows\r\nFROM\r\n(\r\n\tSELECT COUNT_BIG(*) AS num_violated_rows\r\n\tFROM\r\n\t(\r\n\t\tSELECT m.* \r\n\t\tFROM cdm_ibm_mdcd_v993.dbo.measurement m\r\n\t\t\r\n\t\tWHERE m.measurement_concept_id =  3024762\r\n\t\tAND m.unit_concept_id = 8840\r\n\t\tAND m.value_as_number IS NOT NULL\r\n\t\tAND m.value_as_number >     200.0\r\n\t) violated_rows\r\n) violated_row_count,\r\n( \r\n\tSELECT COUNT_BIG(*) AS num_rows\r\n\tFROM cdm_ibm_mdcd_v993.dbo.measurement m\r\n\t\r\n\tWHERE measurement_concept_id =  3024762\r\n\tAND unit_concept_id = 8840\r\n\tAND value_as_number IS NOT NULL\r\n) denominator\r\n;","CHECK_NAME":"plausibleValueHigh","CHECK_LEVEL":"CONCEPT","CHECK_DESCRIPTION":"For the combination of CONCEPT_ID  3024762 (Glucose [Mass/volume] in Serum or Plasma --8 hours fasting) and UNIT_CONCEPT_ID 8840 (milligram per deciliter), the number and percent of records that have a value higher than     200.0.","CDM_TABLE_NAME":"MEASUREMENT","CDM_FIELD_NAME":"MEASUREMENT_CONCEPT_ID","CONCEPT_ID":" 3024762","UNIT_CONCEPT_ID":"8840","SQL_FILE":"concept_plausible_value_high.sql","CATEGORY":"Plausibility","SUBCATEGORY":"Atemporal","CONTEXT":"Verification","checkId":2606,"FAILED":0,"THRESHOLD_VALUE":5,"_row":"19.625"},{"NUM_VIOLATED_ROWS":0,"PCT_VIOLATED_ROWS":0,"NUM_DENOMINATOR_ROWS":0,"EXECUTION_TIME":"0.964971 secs","QUERY_TEXT":"\r\n/*********\r\nCONCEPT LEVEL check:\r\nPLAUSIBLE_VALUE_HIGH - find any MEASUREMENT records that have VALUE_AS_NUMBER with non-null value > plausible high value\r\n\r\nParameters used in this template:\r\ncdmDatabaseSchema = cdm_ibm_mdcd_v993.dbo\r\nconceptId =  3024763\r\nunitConceptId = 8923\r\nplausibleValueHigh =    1000.0\r\n\r\n**********/\r\n\r\n\r\nSELECT num_violated_rows, CASE WHEN denominator.num_rows = 0 THEN 0 ELSE 1.0*num_violated_rows/denominator.num_rows END  AS pct_violated_rows,\r\n  denominator.num_rows as num_denominator_rows\r\nFROM\r\n(\r\n\tSELECT COUNT_BIG(*) AS num_violated_rows\r\n\tFROM\r\n\t(\r\n\t\tSELECT m.* \r\n\t\tFROM cdm_ibm_mdcd_v993.dbo.measurement m\r\n\t\t\r\n\t\tWHERE m.measurement_concept_id =  3024763\r\n\t\tAND m.unit_concept_id = 8923\r\n\t\tAND m.value_as_number IS NOT NULL\r\n\t\tAND m.value_as_number >    1000.0\r\n\t) violated_rows\r\n) violated_row_count,\r\n( \r\n\tSELECT COUNT_BIG(*) AS num_rows\r\n\tFROM cdm_ibm_mdcd_v993.dbo.measurement m\r\n\t\r\n\tWHERE measurement_concept_id =  3024763\r\n\tAND unit_concept_id = 8923\r\n\tAND value_as_number IS NOT NULL\r\n) denominator\r\n;","CHECK_NAME":"plausibleValueHigh","CHECK_LEVEL":"CONCEPT","CHECK_DESCRIPTION":"For the combination of CONCEPT_ID  3024763 (Rheumatoid factor [Units/volume] in Serum by Nephelometry) and UNIT_CONCEPT_ID 8923 (international unit per liter), the number and percent of records that have a value higher than    1000.0.","CDM_TABLE_NAME":"MEASUREMENT","CDM_FIELD_NAME":"MEASUREMENT_CONCEPT_ID","CONCEPT_ID":" 3024763","UNIT_CONCEPT_ID":"8923","SQL_FILE":"concept_plausible_value_high.sql","CATEGORY":"Plausibility","SUBCATEGORY":"Atemporal","CONTEXT":"Verification","checkId":2607,"FAILED":0,"THRESHOLD_VALUE":5,"_row":"19.626"},{"NUM_VIOLATED_ROWS":0,"PCT_VIOLATED_ROWS":0,"NUM_DENOMINATOR_ROWS":0,"EXECUTION_TIME":"0.582977 secs","QUERY_TEXT":"\r\n/*********\r\nCONCEPT LEVEL check:\r\nPLAUSIBLE_VALUE_HIGH - find any MEASUREMENT records that have VALUE_AS_NUMBER with non-null value > plausible high value\r\n\r\nParameters used in this template:\r\ncdmDatabaseSchema = cdm_ibm_mdcd_v993.dbo\r\nconceptId =  3024763\r\nunitConceptId = 8985\r\nplausibleValueHigh =     100.0\r\n\r\n**********/\r\n\r\n\r\nSELECT num_violated_rows, CASE WHEN denominator.num_rows = 0 THEN 0 ELSE 1.0*num_violated_rows/denominator.num_rows END  AS pct_violated_rows,\r\n  denominator.num_rows as num_denominator_rows\r\nFROM\r\n(\r\n\tSELECT COUNT_BIG(*) AS num_violated_rows\r\n\tFROM\r\n\t(\r\n\t\tSELECT m.* \r\n\t\tFROM cdm_ibm_mdcd_v993.dbo.measurement m\r\n\t\t\r\n\t\tWHERE m.measurement_concept_id =  3024763\r\n\t\tAND m.unit_concept_id = 8985\r\n\t\tAND m.value_as_number IS NOT NULL\r\n\t\tAND m.value_as_number >     100.0\r\n\t) violated_rows\r\n) violated_row_count,\r\n( \r\n\tSELECT COUNT_BIG(*) AS num_rows\r\n\tFROM cdm_ibm_mdcd_v993.dbo.measurement m\r\n\t\r\n\tWHERE measurement_concept_id =  3024763\r\n\tAND unit_concept_id = 8985\r\n\tAND value_as_number IS NOT NULL\r\n) denominator\r\n;","CHECK_NAME":"plausibleValueHigh","CHECK_LEVEL":"CONCEPT","CHECK_DESCRIPTION":"For the combination of CONCEPT_ID  3024763 (Rheumatoid factor [Units/volume] in Serum by Nephelometry) and UNIT_CONCEPT_ID 8985 (international unit per milliliter), the number and percent of records that have a value higher than     100.0.","CDM_TABLE_NAME":"MEASUREMENT","CDM_FIELD_NAME":"MEASUREMENT_CONCEPT_ID","CONCEPT_ID":" 3024763","UNIT_CONCEPT_ID":"8985","SQL_FILE":"concept_plausible_value_high.sql","CATEGORY":"Plausibility","SUBCATEGORY":"Atemporal","CONTEXT":"Verification","checkId":2608,"FAILED":0,"THRESHOLD_VALUE":5,"_row":"19.627"},{"NUM_VIOLATED_ROWS":0,"PCT_VIOLATED_ROWS":0,"NUM_DENOMINATOR_ROWS":0,"EXECUTION_TIME":"0.632990 secs","QUERY_TEXT":"\r\n/*********\r\nCONCEPT LEVEL check:\r\nPLAUSIBLE_VALUE_HIGH - find any MEASUREMENT records that have VALUE_AS_NUMBER with non-null value > plausible high value\r\n\r\nParameters used in this template:\r\ncdmDatabaseSchema = cdm_ibm_mdcd_v993.dbo\r\nconceptId =  3024929\r\nunitConceptId = 8647\r\nplausibleValueHigh = 1000000.0\r\n\r\n**********/\r\n\r\n\r\nSELECT num_violated_rows, CASE WHEN denominator.num_rows = 0 THEN 0 ELSE 1.0*num_violated_rows/denominator.num_rows END  AS pct_violated_rows,\r\n  denominator.num_rows as num_denominator_rows\r\nFROM\r\n(\r\n\tSELECT COUNT_BIG(*) AS num_violated_rows\r\n\tFROM\r\n\t(\r\n\t\tSELECT m.* \r\n\t\tFROM cdm_ibm_mdcd_v993.dbo.measurement m\r\n\t\t\r\n\t\tWHERE m.measurement_concept_id =  3024929\r\n\t\tAND m.unit_concept_id = 8647\r\n\t\tAND m.value_as_number IS NOT NULL\r\n\t\tAND m.value_as_number > 1000000.0\r\n\t) violated_rows\r\n) violated_row_count,\r\n( \r\n\tSELECT COUNT_BIG(*) AS num_rows\r\n\tFROM cdm_ibm_mdcd_v993.dbo.measurement m\r\n\t\r\n\tWHERE measurement_concept_id =  3024929\r\n\tAND unit_concept_id = 8647\r\n\tAND value_as_number IS NOT NULL\r\n) denominator\r\n;","CHECK_NAME":"plausibleValueHigh","CHECK_LEVEL":"CONCEPT","CHECK_DESCRIPTION":"For the combination of CONCEPT_ID  3024929 (Platelets [#/volume] in Blood by Automated count) and UNIT_CONCEPT_ID 8647 (per microliter), the number and percent of records that have a value higher than 1000000.0.","CDM_TABLE_NAME":"MEASUREMENT","CDM_FIELD_NAME":"MEASUREMENT_CONCEPT_ID","CONCEPT_ID":" 3024929","UNIT_CONCEPT_ID":"8647","SQL_FILE":"concept_plausible_value_high.sql","CATEGORY":"Plausibility","SUBCATEGORY":"Atemporal","CONTEXT":"Verification","checkId":2609,"FAILED":0,"THRESHOLD_VALUE":5,"_row":"19.628"},{"NUM_VIOLATED_ROWS":0,"PCT_VIOLATED_ROWS":0,"NUM_DENOMINATOR_ROWS":0,"EXECUTION_TIME":"0.478972 secs","QUERY_TEXT":"\r\n/*********\r\nCONCEPT LEVEL check:\r\nPLAUSIBLE_VALUE_HIGH - find any MEASUREMENT records that have VALUE_AS_NUMBER with non-null value > plausible high value\r\n\r\nParameters used in this template:\r\ncdmDatabaseSchema = cdm_ibm_mdcd_v993.dbo\r\nconceptId =  3024929\r\nunitConceptId = 8785\r\nplausibleValueHigh =    1000.0\r\n\r\n**********/\r\n\r\n\r\nSELECT num_violated_rows, CASE WHEN denominator.num_rows = 0 THEN 0 ELSE 1.0*num_violated_rows/denominator.num_rows END  AS pct_violated_rows,\r\n  denominator.num_rows as num_denominator_rows\r\nFROM\r\n(\r\n\tSELECT COUNT_BIG(*) AS num_violated_rows\r\n\tFROM\r\n\t(\r\n\t\tSELECT m.* \r\n\t\tFROM cdm_ibm_mdcd_v993.dbo.measurement m\r\n\t\t\r\n\t\tWHERE m.measurement_concept_id =  3024929\r\n\t\tAND m.unit_concept_id = 8785\r\n\t\tAND m.value_as_number IS NOT NULL\r\n\t\tAND m.value_as_number >    1000.0\r\n\t) violated_rows\r\n) violated_row_count,\r\n( \r\n\tSELECT COUNT_BIG(*) AS num_rows\r\n\tFROM cdm_ibm_mdcd_v993.dbo.measurement m\r\n\t\r\n\tWHERE measurement_concept_id =  3024929\r\n\tAND unit_concept_id = 8785\r\n\tAND value_as_number IS NOT NULL\r\n) denominator\r\n;","CHECK_NAME":"plausibleValueHigh","CHECK_LEVEL":"CONCEPT","CHECK_DESCRIPTION":"For the combination of CONCEPT_ID  3024929 (Platelets [#/volume] in Blood by Automated count) and UNIT_CONCEPT_ID 8785 (per cubic millimeter), the number and percent of records that have a value higher than    1000.0.","CDM_TABLE_NAME":"MEASUREMENT","CDM_FIELD_NAME":"MEASUREMENT_CONCEPT_ID","CONCEPT_ID":" 3024929","UNIT_CONCEPT_ID":"8785","SQL_FILE":"concept_plausible_value_high.sql","CATEGORY":"Plausibility","SUBCATEGORY":"Atemporal","CONTEXT":"Verification","checkId":2610,"FAILED":0,"THRESHOLD_VALUE":5,"_row":"19.629"},{"NUM_VIOLATED_ROWS":0,"PCT_VIOLATED_ROWS":0,"NUM_DENOMINATOR_ROWS":0,"EXECUTION_TIME":"0.490989 secs","QUERY_TEXT":"\r\n/*********\r\nCONCEPT LEVEL check:\r\nPLAUSIBLE_VALUE_HIGH - find any MEASUREMENT records that have VALUE_AS_NUMBER with non-null value > plausible high value\r\n\r\nParameters used in this template:\r\ncdmDatabaseSchema = cdm_ibm_mdcd_v993.dbo\r\nconceptId =  3024929\r\nunitConceptId = 8816\r\nplausibleValueHigh =      10.0\r\n\r\n**********/\r\n\r\n\r\nSELECT num_violated_rows, CASE WHEN denominator.num_rows = 0 THEN 0 ELSE 1.0*num_violated_rows/denominator.num_rows END  AS pct_violated_rows,\r\n  denominator.num_rows as num_denominator_rows\r\nFROM\r\n(\r\n\tSELECT COUNT_BIG(*) AS num_violated_rows\r\n\tFROM\r\n\t(\r\n\t\tSELECT m.* \r\n\t\tFROM cdm_ibm_mdcd_v993.dbo.measurement m\r\n\t\t\r\n\t\tWHERE m.measurement_concept_id =  3024929\r\n\t\tAND m.unit_concept_id = 8816\r\n\t\tAND m.value_as_number IS NOT NULL\r\n\t\tAND m.value_as_number >      10.0\r\n\t) violated_rows\r\n) violated_row_count,\r\n( \r\n\tSELECT COUNT_BIG(*) AS num_rows\r\n\tFROM cdm_ibm_mdcd_v993.dbo.measurement m\r\n\t\r\n\tWHERE measurement_concept_id =  3024929\r\n\tAND unit_concept_id = 8816\r\n\tAND value_as_number IS NOT NULL\r\n) denominator\r\n;","CHECK_NAME":"plausibleValueHigh","CHECK_LEVEL":"CONCEPT","CHECK_DESCRIPTION":"For the combination of CONCEPT_ID  3024929 (Platelets [#/volume] in Blood by Automated count) and UNIT_CONCEPT_ID 8816 (million per milliliter), the number and percent of records that have a value higher than      10.0.","CDM_TABLE_NAME":"MEASUREMENT","CDM_FIELD_NAME":"MEASUREMENT_CONCEPT_ID","CONCEPT_ID":" 3024929","UNIT_CONCEPT_ID":"8816","SQL_FILE":"concept_plausible_value_high.sql","CATEGORY":"Plausibility","SUBCATEGORY":"Atemporal","CONTEXT":"Verification","checkId":2611,"FAILED":0,"THRESHOLD_VALUE":5,"_row":"19.630"},{"NUM_VIOLATED_ROWS":0,"PCT_VIOLATED_ROWS":0,"NUM_DENOMINATOR_ROWS":0,"EXECUTION_TIME":"0.596976 secs","QUERY_TEXT":"\r\n/*********\r\nCONCEPT LEVEL check:\r\nPLAUSIBLE_VALUE_HIGH - find any MEASUREMENT records that have VALUE_AS_NUMBER with non-null value > plausible high value\r\n\r\nParameters used in this template:\r\ncdmDatabaseSchema = cdm_ibm_mdcd_v993.dbo\r\nconceptId =  3024929\r\nunitConceptId = 8848\r\nplausibleValueHigh =    1000.0\r\n\r\n**********/\r\n\r\n\r\nSELECT num_violated_rows, CASE WHEN denominator.num_rows = 0 THEN 0 ELSE 1.0*num_violated_rows/denominator.num_rows END  AS pct_violated_rows,\r\n  denominator.num_rows as num_denominator_rows\r\nFROM\r\n(\r\n\tSELECT COUNT_BIG(*) AS num_violated_rows\r\n\tFROM\r\n\t(\r\n\t\tSELECT m.* \r\n\t\tFROM cdm_ibm_mdcd_v993.dbo.measurement m\r\n\t\t\r\n\t\tWHERE m.measurement_concept_id =  3024929\r\n\t\tAND m.unit_concept_id = 8848\r\n\t\tAND m.value_as_number IS NOT NULL\r\n\t\tAND m.value_as_number >    1000.0\r\n\t) violated_rows\r\n) violated_row_count,\r\n( \r\n\tSELECT COUNT_BIG(*) AS num_rows\r\n\tFROM cdm_ibm_mdcd_v993.dbo.measurement m\r\n\t\r\n\tWHERE measurement_concept_id =  3024929\r\n\tAND unit_concept_id = 8848\r\n\tAND value_as_number IS NOT NULL\r\n) denominator\r\n;","CHECK_NAME":"plausibleValueHigh","CHECK_LEVEL":"CONCEPT","CHECK_DESCRIPTION":"For the combination of CONCEPT_ID  3024929 (Platelets [#/volume] in Blood by Automated count) and UNIT_CONCEPT_ID 8848 (thousand per microliter), the number and percent of records that have a value higher than    1000.0.","CDM_TABLE_NAME":"MEASUREMENT","CDM_FIELD_NAME":"MEASUREMENT_CONCEPT_ID","CONCEPT_ID":" 3024929","UNIT_CONCEPT_ID":"8848","SQL_FILE":"concept_plausible_value_high.sql","CATEGORY":"Plausibility","SUBCATEGORY":"Atemporal","CONTEXT":"Verification","checkId":2612,"FAILED":0,"THRESHOLD_VALUE":5,"_row":"19.631"},{"NUM_VIOLATED_ROWS":0,"PCT_VIOLATED_ROWS":0,"NUM_DENOMINATOR_ROWS":0,"EXECUTION_TIME":"1.772946 secs","QUERY_TEXT":"\r\n/*********\r\nCONCEPT LEVEL check:\r\nPLAUSIBLE_VALUE_HIGH - find any MEASUREMENT records that have VALUE_AS_NUMBER with non-null value > plausible high value\r\n\r\nParameters used in this template:\r\ncdmDatabaseSchema = cdm_ibm_mdcd_v993.dbo\r\nconceptId =  3024929\r\nunitConceptId = 8961\r\nplausibleValueHigh =    1000.0\r\n\r\n**********/\r\n\r\n\r\nSELECT num_violated_rows, CASE WHEN denominator.num_rows = 0 THEN 0 ELSE 1.0*num_violated_rows/denominator.num_rows END  AS pct_violated_rows,\r\n  denominator.num_rows as num_denominator_rows\r\nFROM\r\n(\r\n\tSELECT COUNT_BIG(*) AS num_violated_rows\r\n\tFROM\r\n\t(\r\n\t\tSELECT m.* \r\n\t\tFROM cdm_ibm_mdcd_v993.dbo.measurement m\r\n\t\t\r\n\t\tWHERE m.measurement_concept_id =  3024929\r\n\t\tAND m.unit_concept_id = 8961\r\n\t\tAND m.value_as_number IS NOT NULL\r\n\t\tAND m.value_as_number >    1000.0\r\n\t) violated_rows\r\n) violated_row_count,\r\n( \r\n\tSELECT COUNT_BIG(*) AS num_rows\r\n\tFROM cdm_ibm_mdcd_v993.dbo.measurement m\r\n\t\r\n\tWHERE measurement_concept_id =  3024929\r\n\tAND unit_concept_id = 8961\r\n\tAND value_as_number IS NOT NULL\r\n) denominator\r\n;","CHECK_NAME":"plausibleValueHigh","CHECK_LEVEL":"CONCEPT","CHECK_DESCRIPTION":"For the combination of CONCEPT_ID  3024929 (Platelets [#/volume] in Blood by Automated count) and UNIT_CONCEPT_ID 8961 (thousand per cubic millimeter), the number and percent of records that have a value higher than    1000.0.","CDM_TABLE_NAME":"MEASUREMENT","CDM_FIELD_NAME":"MEASUREMENT_CONCEPT_ID","CONCEPT_ID":" 3024929","UNIT_CONCEPT_ID":"8961","SQL_FILE":"concept_plausible_value_high.sql","CATEGORY":"Plausibility","SUBCATEGORY":"Atemporal","CONTEXT":"Verification","checkId":2613,"FAILED":0,"THRESHOLD_VALUE":5,"_row":"19.632"},{"NUM_VIOLATED_ROWS":0,"PCT_VIOLATED_ROWS":0,"NUM_DENOMINATOR_ROWS":0,"EXECUTION_TIME":"0.512994 secs","QUERY_TEXT":"\r\n/*********\r\nCONCEPT LEVEL check:\r\nPLAUSIBLE_VALUE_HIGH - find any MEASUREMENT records that have VALUE_AS_NUMBER with non-null value > plausible high value\r\n\r\nParameters used in this template:\r\ncdmDatabaseSchema = cdm_ibm_mdcd_v993.dbo\r\nconceptId =  3024929\r\nunitConceptId = 9444\r\nplausibleValueHigh =     100.0\r\n\r\n**********/\r\n\r\n\r\nSELECT num_violated_rows, CASE WHEN denominator.num_rows = 0 THEN 0 ELSE 1.0*num_violated_rows/denominator.num_rows END  AS pct_violated_rows,\r\n  denominator.num_rows as num_denominator_rows\r\nFROM\r\n(\r\n\tSELECT COUNT_BIG(*) AS num_violated_rows\r\n\tFROM\r\n\t(\r\n\t\tSELECT m.* \r\n\t\tFROM cdm_ibm_mdcd_v993.dbo.measurement m\r\n\t\t\r\n\t\tWHERE m.measurement_concept_id =  3024929\r\n\t\tAND m.unit_concept_id = 9444\r\n\t\tAND m.value_as_number IS NOT NULL\r\n\t\tAND m.value_as_number >     100.0\r\n\t) violated_rows\r\n) violated_row_count,\r\n( \r\n\tSELECT COUNT_BIG(*) AS num_rows\r\n\tFROM cdm_ibm_mdcd_v993.dbo.measurement m\r\n\t\r\n\tWHERE measurement_concept_id =  3024929\r\n\tAND unit_concept_id = 9444\r\n\tAND value_as_number IS NOT NULL\r\n) denominator\r\n;","CHECK_NAME":"plausibleValueHigh","CHECK_LEVEL":"CONCEPT","CHECK_DESCRIPTION":"For the combination of CONCEPT_ID  3024929 (Platelets [#/volume] in Blood by Automated count) and UNIT_CONCEPT_ID 9444 (billion per liter), the number and percent of records that have a value higher than     100.0.","CDM_TABLE_NAME":"MEASUREMENT","CDM_FIELD_NAME":"MEASUREMENT_CONCEPT_ID","CONCEPT_ID":" 3024929","UNIT_CONCEPT_ID":"9444","SQL_FILE":"concept_plausible_value_high.sql","CATEGORY":"Plausibility","SUBCATEGORY":"Atemporal","CONTEXT":"Verification","checkId":2614,"FAILED":0,"THRESHOLD_VALUE":5,"_row":"19.633"},{"NUM_VIOLATED_ROWS":0,"PCT_VIOLATED_ROWS":0,"NUM_DENOMINATOR_ROWS":0,"EXECUTION_TIME":"0.676972 secs","QUERY_TEXT":"\r\n/*********\r\nCONCEPT LEVEL check:\r\nPLAUSIBLE_VALUE_HIGH - find any MEASUREMENT records that have VALUE_AS_NUMBER with non-null value > plausible high value\r\n\r\nParameters used in this template:\r\ncdmDatabaseSchema = cdm_ibm_mdcd_v993.dbo\r\nconceptId =  3025285\r\nunitConceptId = 8725\r\nplausibleValueHigh =     500.0\r\n\r\n**********/\r\n\r\n\r\nSELECT num_violated_rows, CASE WHEN denominator.num_rows = 0 THEN 0 ELSE 1.0*num_violated_rows/denominator.num_rows END  AS pct_violated_rows,\r\n  denominator.num_rows as num_denominator_rows\r\nFROM\r\n(\r\n\tSELECT COUNT_BIG(*) AS num_violated_rows\r\n\tFROM\r\n\t(\r\n\t\tSELECT m.* \r\n\t\tFROM cdm_ibm_mdcd_v993.dbo.measurement m\r\n\t\t\r\n\t\tWHERE m.measurement_concept_id =  3025285\r\n\t\tAND m.unit_concept_id = 8725\r\n\t\tAND m.value_as_number IS NOT NULL\r\n\t\tAND m.value_as_number >     500.0\r\n\t) violated_rows\r\n) violated_row_count,\r\n( \r\n\tSELECT COUNT_BIG(*) AS num_rows\r\n\tFROM cdm_ibm_mdcd_v993.dbo.measurement m\r\n\t\r\n\tWHERE measurement_concept_id =  3025285\r\n\tAND unit_concept_id = 8725\r\n\tAND value_as_number IS NOT NULL\r\n) denominator\r\n;","CHECK_NAME":"plausibleValueHigh","CHECK_LEVEL":"CONCEPT","CHECK_DESCRIPTION":"For the combination of CONCEPT_ID  3025285 (Estradiol (E2) [Mass/volume] in Serum or Plasma) and UNIT_CONCEPT_ID 8725 (nanogram per liter), the number and percent of records that have a value higher than     500.0.","CDM_TABLE_NAME":"MEASUREMENT","CDM_FIELD_NAME":"MEASUREMENT_CONCEPT_ID","CONCEPT_ID":" 3025285","UNIT_CONCEPT_ID":"8725","SQL_FILE":"concept_plausible_value_high.sql","CATEGORY":"Plausibility","SUBCATEGORY":"Atemporal","CONTEXT":"Verification","checkId":2615,"FAILED":0,"THRESHOLD_VALUE":5,"_row":"19.634"},{"NUM_VIOLATED_ROWS":0,"PCT_VIOLATED_ROWS":0,"NUM_DENOMINATOR_ROWS":0,"EXECUTION_TIME":"0.780973 secs","QUERY_TEXT":"\r\n/*********\r\nCONCEPT LEVEL check:\r\nPLAUSIBLE_VALUE_HIGH - find any MEASUREMENT records that have VALUE_AS_NUMBER with non-null value > plausible high value\r\n\r\nParameters used in this template:\r\ncdmDatabaseSchema = cdm_ibm_mdcd_v993.dbo\r\nconceptId =  3025285\r\nunitConceptId = 8729\r\nplausibleValueHigh =     800.0\r\n\r\n**********/\r\n\r\n\r\nSELECT num_violated_rows, CASE WHEN denominator.num_rows = 0 THEN 0 ELSE 1.0*num_violated_rows/denominator.num_rows END  AS pct_violated_rows,\r\n  denominator.num_rows as num_denominator_rows\r\nFROM\r\n(\r\n\tSELECT COUNT_BIG(*) AS num_violated_rows\r\n\tFROM\r\n\t(\r\n\t\tSELECT m.* \r\n\t\tFROM cdm_ibm_mdcd_v993.dbo.measurement m\r\n\t\t\r\n\t\tWHERE m.measurement_concept_id =  3025285\r\n\t\tAND m.unit_concept_id = 8729\r\n\t\tAND m.value_as_number IS NOT NULL\r\n\t\tAND m.value_as_number >     800.0\r\n\t) violated_rows\r\n) violated_row_count,\r\n( \r\n\tSELECT COUNT_BIG(*) AS num_rows\r\n\tFROM cdm_ibm_mdcd_v993.dbo.measurement m\r\n\t\r\n\tWHERE measurement_concept_id =  3025285\r\n\tAND unit_concept_id = 8729\r\n\tAND value_as_number IS NOT NULL\r\n) denominator\r\n;","CHECK_NAME":"plausibleValueHigh","CHECK_LEVEL":"CONCEPT","CHECK_DESCRIPTION":"For the combination of CONCEPT_ID  3025285 (Estradiol (E2) [Mass/volume] in Serum or Plasma) and UNIT_CONCEPT_ID 8729 (picomole per liter), the number and percent of records that have a value higher than     800.0.","CDM_TABLE_NAME":"MEASUREMENT","CDM_FIELD_NAME":"MEASUREMENT_CONCEPT_ID","CONCEPT_ID":" 3025285","UNIT_CONCEPT_ID":"8729","SQL_FILE":"concept_plausible_value_high.sql","CATEGORY":"Plausibility","SUBCATEGORY":"Atemporal","CONTEXT":"Verification","checkId":2616,"FAILED":0,"THRESHOLD_VALUE":5,"_row":"19.635"},{"NUM_VIOLATED_ROWS":0,"PCT_VIOLATED_ROWS":0,"NUM_DENOMINATOR_ROWS":0,"EXECUTION_TIME":"0.663004 secs","QUERY_TEXT":"\r\n/*********\r\nCONCEPT LEVEL check:\r\nPLAUSIBLE_VALUE_HIGH - find any MEASUREMENT records that have VALUE_AS_NUMBER with non-null value > plausible high value\r\n\r\nParameters used in this template:\r\ncdmDatabaseSchema = cdm_ibm_mdcd_v993.dbo\r\nconceptId =  3025285\r\nunitConceptId = 8817\r\nplausibleValueHigh =      20.0\r\n\r\n**********/\r\n\r\n\r\nSELECT num_violated_rows, CASE WHEN denominator.num_rows = 0 THEN 0 ELSE 1.0*num_violated_rows/denominator.num_rows END  AS pct_violated_rows,\r\n  denominator.num_rows as num_denominator_rows\r\nFROM\r\n(\r\n\tSELECT COUNT_BIG(*) AS num_violated_rows\r\n\tFROM\r\n\t(\r\n\t\tSELECT m.* \r\n\t\tFROM cdm_ibm_mdcd_v993.dbo.measurement m\r\n\t\t\r\n\t\tWHERE m.measurement_concept_id =  3025285\r\n\t\tAND m.unit_concept_id = 8817\r\n\t\tAND m.value_as_number IS NOT NULL\r\n\t\tAND m.value_as_number >      20.0\r\n\t) violated_rows\r\n) violated_row_count,\r\n( \r\n\tSELECT COUNT_BIG(*) AS num_rows\r\n\tFROM cdm_ibm_mdcd_v993.dbo.measurement m\r\n\t\r\n\tWHERE measurement_concept_id =  3025285\r\n\tAND unit_concept_id = 8817\r\n\tAND value_as_number IS NOT NULL\r\n) denominator\r\n;","CHECK_NAME":"plausibleValueHigh","CHECK_LEVEL":"CONCEPT","CHECK_DESCRIPTION":"For the combination of CONCEPT_ID  3025285 (Estradiol (E2) [Mass/volume] in Serum or Plasma) and UNIT_CONCEPT_ID 8817 (nanogram per deciliter), the number and percent of records that have a value higher than      20.0.","CDM_TABLE_NAME":"MEASUREMENT","CDM_FIELD_NAME":"MEASUREMENT_CONCEPT_ID","CONCEPT_ID":" 3025285","UNIT_CONCEPT_ID":"8817","SQL_FILE":"concept_plausible_value_high.sql","CATEGORY":"Plausibility","SUBCATEGORY":"Atemporal","CONTEXT":"Verification","checkId":2617,"FAILED":0,"THRESHOLD_VALUE":5,"_row":"19.636"},{"NUM_VIOLATED_ROWS":0,"PCT_VIOLATED_ROWS":0,"NUM_DENOMINATOR_ROWS":0,"EXECUTION_TIME":"0.618975 secs","QUERY_TEXT":"\r\n/*********\r\nCONCEPT LEVEL check:\r\nPLAUSIBLE_VALUE_HIGH - find any MEASUREMENT records that have VALUE_AS_NUMBER with non-null value > plausible high value\r\n\r\nParameters used in this template:\r\ncdmDatabaseSchema = cdm_ibm_mdcd_v993.dbo\r\nconceptId =  3025285\r\nunitConceptId = 8845\r\nplausibleValueHigh =     500.0\r\n\r\n**********/\r\n\r\n\r\nSELECT num_violated_rows, CASE WHEN denominator.num_rows = 0 THEN 0 ELSE 1.0*num_violated_rows/denominator.num_rows END  AS pct_violated_rows,\r\n  denominator.num_rows as num_denominator_rows\r\nFROM\r\n(\r\n\tSELECT COUNT_BIG(*) AS num_violated_rows\r\n\tFROM\r\n\t(\r\n\t\tSELECT m.* \r\n\t\tFROM cdm_ibm_mdcd_v993.dbo.measurement m\r\n\t\t\r\n\t\tWHERE m.measurement_concept_id =  3025285\r\n\t\tAND m.unit_concept_id = 8845\r\n\t\tAND m.value_as_number IS NOT NULL\r\n\t\tAND m.value_as_number >     500.0\r\n\t) violated_rows\r\n) violated_row_count,\r\n( \r\n\tSELECT COUNT_BIG(*) AS num_rows\r\n\tFROM cdm_ibm_mdcd_v993.dbo.measurement m\r\n\t\r\n\tWHERE measurement_concept_id =  3025285\r\n\tAND unit_concept_id = 8845\r\n\tAND value_as_number IS NOT NULL\r\n) denominator\r\n;","CHECK_NAME":"plausibleValueHigh","CHECK_LEVEL":"CONCEPT","CHECK_DESCRIPTION":"For the combination of CONCEPT_ID  3025285 (Estradiol (E2) [Mass/volume] in Serum or Plasma) and UNIT_CONCEPT_ID 8845 (picogram per milliliter), the number and percent of records that have a value higher than     500.0.","CDM_TABLE_NAME":"MEASUREMENT","CDM_FIELD_NAME":"MEASUREMENT_CONCEPT_ID","CONCEPT_ID":" 3025285","UNIT_CONCEPT_ID":"8845","SQL_FILE":"concept_plausible_value_high.sql","CATEGORY":"Plausibility","SUBCATEGORY":"Atemporal","CONTEXT":"Verification","checkId":2618,"FAILED":0,"THRESHOLD_VALUE":5,"_row":"19.637"},{"NUM_VIOLATED_ROWS":0,"PCT_VIOLATED_ROWS":0,"NUM_DENOMINATOR_ROWS":0,"EXECUTION_TIME":"0.462989 secs","QUERY_TEXT":"\r\n/*********\r\nCONCEPT LEVEL check:\r\nPLAUSIBLE_VALUE_HIGH - find any MEASUREMENT records that have VALUE_AS_NUMBER with non-null value > plausible high value\r\n\r\nParameters used in this template:\r\ncdmDatabaseSchema = cdm_ibm_mdcd_v993.dbo\r\nconceptId =  3025315\r\nunitConceptId = 8504\r\nplausibleValueHigh =  500000.0\r\n\r\n**********/\r\n\r\n\r\nSELECT num_violated_rows, CASE WHEN denominator.num_rows = 0 THEN 0 ELSE 1.0*num_violated_rows/denominator.num_rows END  AS pct_violated_rows,\r\n  denominator.num_rows as num_denominator_rows\r\nFROM\r\n(\r\n\tSELECT COUNT_BIG(*) AS num_violated_rows\r\n\tFROM\r\n\t(\r\n\t\tSELECT m.* \r\n\t\tFROM cdm_ibm_mdcd_v993.dbo.measurement m\r\n\t\t\r\n\t\tWHERE m.measurement_concept_id =  3025315\r\n\t\tAND m.unit_concept_id = 8504\r\n\t\tAND m.value_as_number IS NOT NULL\r\n\t\tAND m.value_as_number >  500000.0\r\n\t) violated_rows\r\n) violated_row_count,\r\n( \r\n\tSELECT COUNT_BIG(*) AS num_rows\r\n\tFROM cdm_ibm_mdcd_v993.dbo.measurement m\r\n\t\r\n\tWHERE measurement_concept_id =  3025315\r\n\tAND unit_concept_id = 8504\r\n\tAND value_as_number IS NOT NULL\r\n) denominator\r\n;","CHECK_NAME":"plausibleValueHigh","CHECK_LEVEL":"CONCEPT","CHECK_DESCRIPTION":"For the combination of CONCEPT_ID  3025315 (Body weight) and UNIT_CONCEPT_ID 8504 (gram), the number and percent of records that have a value higher than  500000.0.","CDM_TABLE_NAME":"MEASUREMENT","CDM_FIELD_NAME":"MEASUREMENT_CONCEPT_ID","CONCEPT_ID":" 3025315","UNIT_CONCEPT_ID":"8504","SQL_FILE":"concept_plausible_value_high.sql","CATEGORY":"Plausibility","SUBCATEGORY":"Atemporal","CONTEXT":"Verification","checkId":2619,"FAILED":0,"THRESHOLD_VALUE":5,"_row":"19.638"},{"NUM_VIOLATED_ROWS":0,"PCT_VIOLATED_ROWS":0,"NUM_DENOMINATOR_ROWS":0,"EXECUTION_TIME":"0.504987 secs","QUERY_TEXT":"\r\n/*********\r\nCONCEPT LEVEL check:\r\nPLAUSIBLE_VALUE_HIGH - find any MEASUREMENT records that have VALUE_AS_NUMBER with non-null value > plausible high value\r\n\r\nParameters used in this template:\r\ncdmDatabaseSchema = cdm_ibm_mdcd_v993.dbo\r\nconceptId =  3025315\r\nunitConceptId = 8576\r\nplausibleValueHigh =    1000.0\r\n\r\n**********/\r\n\r\n\r\nSELECT num_violated_rows, CASE WHEN denominator.num_rows = 0 THEN 0 ELSE 1.0*num_violated_rows/denominator.num_rows END  AS pct_violated_rows,\r\n  denominator.num_rows as num_denominator_rows\r\nFROM\r\n(\r\n\tSELECT COUNT_BIG(*) AS num_violated_rows\r\n\tFROM\r\n\t(\r\n\t\tSELECT m.* \r\n\t\tFROM cdm_ibm_mdcd_v993.dbo.measurement m\r\n\t\t\r\n\t\tWHERE m.measurement_concept_id =  3025315\r\n\t\tAND m.unit_concept_id = 8576\r\n\t\tAND m.value_as_number IS NOT NULL\r\n\t\tAND m.value_as_number >    1000.0\r\n\t) violated_rows\r\n) violated_row_count,\r\n( \r\n\tSELECT COUNT_BIG(*) AS num_rows\r\n\tFROM cdm_ibm_mdcd_v993.dbo.measurement m\r\n\t\r\n\tWHERE measurement_concept_id =  3025315\r\n\tAND unit_concept_id = 8576\r\n\tAND value_as_number IS NOT NULL\r\n) denominator\r\n;","CHECK_NAME":"plausibleValueHigh","CHECK_LEVEL":"CONCEPT","CHECK_DESCRIPTION":"For the combination of CONCEPT_ID  3025315 (Body weight) and UNIT_CONCEPT_ID 8576 (milligram), the number and percent of records that have a value higher than    1000.0.","CDM_TABLE_NAME":"MEASUREMENT","CDM_FIELD_NAME":"MEASUREMENT_CONCEPT_ID","CONCEPT_ID":" 3025315","UNIT_CONCEPT_ID":"8576","SQL_FILE":"concept_plausible_value_high.sql","CATEGORY":"Plausibility","SUBCATEGORY":"Atemporal","CONTEXT":"Verification","checkId":2620,"FAILED":0,"THRESHOLD_VALUE":5,"_row":"19.639"},{"NUM_VIOLATED_ROWS":0,"PCT_VIOLATED_ROWS":0,"NUM_DENOMINATOR_ROWS":0,"EXECUTION_TIME":"1.511951 secs","QUERY_TEXT":"\r\n/*********\r\nCONCEPT LEVEL check:\r\nPLAUSIBLE_VALUE_HIGH - find any MEASUREMENT records that have VALUE_AS_NUMBER with non-null value > plausible high value\r\n\r\nParameters used in this template:\r\ncdmDatabaseSchema = cdm_ibm_mdcd_v993.dbo\r\nconceptId =  3025315\r\nunitConceptId = 8739\r\nplausibleValueHigh =    1000.0\r\n\r\n**********/\r\n\r\n\r\nSELECT num_violated_rows, CASE WHEN denominator.num_rows = 0 THEN 0 ELSE 1.0*num_violated_rows/denominator.num_rows END  AS pct_violated_rows,\r\n  denominator.num_rows as num_denominator_rows\r\nFROM\r\n(\r\n\tSELECT COUNT_BIG(*) AS num_violated_rows\r\n\tFROM\r\n\t(\r\n\t\tSELECT m.* \r\n\t\tFROM cdm_ibm_mdcd_v993.dbo.measurement m\r\n\t\t\r\n\t\tWHERE m.measurement_concept_id =  3025315\r\n\t\tAND m.unit_concept_id = 8739\r\n\t\tAND m.value_as_number IS NOT NULL\r\n\t\tAND m.value_as_number >    1000.0\r\n\t) violated_rows\r\n) violated_row_count,\r\n( \r\n\tSELECT COUNT_BIG(*) AS num_rows\r\n\tFROM cdm_ibm_mdcd_v993.dbo.measurement m\r\n\t\r\n\tWHERE measurement_concept_id =  3025315\r\n\tAND unit_concept_id = 8739\r\n\tAND value_as_number IS NOT NULL\r\n) denominator\r\n;","CHECK_NAME":"plausibleValueHigh","CHECK_LEVEL":"CONCEPT","CHECK_DESCRIPTION":"For the combination of CONCEPT_ID  3025315 (Body weight) and UNIT_CONCEPT_ID 8739 (pound (US)), the number and percent of records that have a value higher than    1000.0.","CDM_TABLE_NAME":"MEASUREMENT","CDM_FIELD_NAME":"MEASUREMENT_CONCEPT_ID","CONCEPT_ID":" 3025315","UNIT_CONCEPT_ID":"8739","SQL_FILE":"concept_plausible_value_high.sql","CATEGORY":"Plausibility","SUBCATEGORY":"Atemporal","CONTEXT":"Verification","checkId":2621,"FAILED":0,"THRESHOLD_VALUE":5,"_row":"19.640"},{"NUM_VIOLATED_ROWS":0,"PCT_VIOLATED_ROWS":0,"NUM_DENOMINATOR_ROWS":0,"EXECUTION_TIME":"0.694989 secs","QUERY_TEXT":"\r\n/*********\r\nCONCEPT LEVEL check:\r\nPLAUSIBLE_VALUE_HIGH - find any MEASUREMENT records that have VALUE_AS_NUMBER with non-null value > plausible high value\r\n\r\nParameters used in this template:\r\ncdmDatabaseSchema = cdm_ibm_mdcd_v993.dbo\r\nconceptId =  3025315\r\nunitConceptId = 9373\r\nplausibleValueHigh =    1000.0\r\n\r\n**********/\r\n\r\n\r\nSELECT num_violated_rows, CASE WHEN denominator.num_rows = 0 THEN 0 ELSE 1.0*num_violated_rows/denominator.num_rows END  AS pct_violated_rows,\r\n  denominator.num_rows as num_denominator_rows\r\nFROM\r\n(\r\n\tSELECT COUNT_BIG(*) AS num_violated_rows\r\n\tFROM\r\n\t(\r\n\t\tSELECT m.* \r\n\t\tFROM cdm_ibm_mdcd_v993.dbo.measurement m\r\n\t\t\r\n\t\tWHERE m.measurement_concept_id =  3025315\r\n\t\tAND m.unit_concept_id = 9373\r\n\t\tAND m.value_as_number IS NOT NULL\r\n\t\tAND m.value_as_number >    1000.0\r\n\t) violated_rows\r\n) violated_row_count,\r\n( \r\n\tSELECT COUNT_BIG(*) AS num_rows\r\n\tFROM cdm_ibm_mdcd_v993.dbo.measurement m\r\n\t\r\n\tWHERE measurement_concept_id =  3025315\r\n\tAND unit_concept_id = 9373\r\n\tAND value_as_number IS NOT NULL\r\n) denominator\r\n;","CHECK_NAME":"plausibleValueHigh","CHECK_LEVEL":"CONCEPT","CHECK_DESCRIPTION":"For the combination of CONCEPT_ID  3025315 (Body weight) and UNIT_CONCEPT_ID 9373 (ounce (avoirdupois)), the number and percent of records that have a value higher than    1000.0.","CDM_TABLE_NAME":"MEASUREMENT","CDM_FIELD_NAME":"MEASUREMENT_CONCEPT_ID","CONCEPT_ID":" 3025315","UNIT_CONCEPT_ID":"9373","SQL_FILE":"concept_plausible_value_high.sql","CATEGORY":"Plausibility","SUBCATEGORY":"Atemporal","CONTEXT":"Verification","checkId":2622,"FAILED":0,"THRESHOLD_VALUE":5,"_row":"19.641"},{"NUM_VIOLATED_ROWS":0,"PCT_VIOLATED_ROWS":0,"NUM_DENOMINATOR_ROWS":0,"EXECUTION_TIME":"0.663973 secs","QUERY_TEXT":"\r\n/*********\r\nCONCEPT LEVEL check:\r\nPLAUSIBLE_VALUE_HIGH - find any MEASUREMENT records that have VALUE_AS_NUMBER with non-null value > plausible high value\r\n\r\nParameters used in this template:\r\ncdmDatabaseSchema = cdm_ibm_mdcd_v993.dbo\r\nconceptId =  3025315\r\nunitConceptId = 9529\r\nplausibleValueHigh =     500.0\r\n\r\n**********/\r\n\r\n\r\nSELECT num_violated_rows, CASE WHEN denominator.num_rows = 0 THEN 0 ELSE 1.0*num_violated_rows/denominator.num_rows END  AS pct_violated_rows,\r\n  denominator.num_rows as num_denominator_rows\r\nFROM\r\n(\r\n\tSELECT COUNT_BIG(*) AS num_violated_rows\r\n\tFROM\r\n\t(\r\n\t\tSELECT m.* \r\n\t\tFROM cdm_ibm_mdcd_v993.dbo.measurement m\r\n\t\t\r\n\t\tWHERE m.measurement_concept_id =  3025315\r\n\t\tAND m.unit_concept_id = 9529\r\n\t\tAND m.value_as_number IS NOT NULL\r\n\t\tAND m.value_as_number >     500.0\r\n\t) violated_rows\r\n) violated_row_count,\r\n( \r\n\tSELECT COUNT_BIG(*) AS num_rows\r\n\tFROM cdm_ibm_mdcd_v993.dbo.measurement m\r\n\t\r\n\tWHERE measurement_concept_id =  3025315\r\n\tAND unit_concept_id = 9529\r\n\tAND value_as_number IS NOT NULL\r\n) denominator\r\n;","CHECK_NAME":"plausibleValueHigh","CHECK_LEVEL":"CONCEPT","CHECK_DESCRIPTION":"For the combination of CONCEPT_ID  3025315 (Body weight) and UNIT_CONCEPT_ID 9529 (kilogram), the number and percent of records that have a value higher than     500.0.","CDM_TABLE_NAME":"MEASUREMENT","CDM_FIELD_NAME":"MEASUREMENT_CONCEPT_ID","CONCEPT_ID":" 3025315","UNIT_CONCEPT_ID":"9529","SQL_FILE":"concept_plausible_value_high.sql","CATEGORY":"Plausibility","SUBCATEGORY":"Atemporal","CONTEXT":"Verification","checkId":2623,"FAILED":0,"THRESHOLD_VALUE":5,"_row":"19.642"},{"NUM_VIOLATED_ROWS":0,"PCT_VIOLATED_ROWS":0,"NUM_DENOMINATOR_ROWS":0,"EXECUTION_TIME":"0.589980 secs","QUERY_TEXT":"\r\n/*********\r\nCONCEPT LEVEL check:\r\nPLAUSIBLE_VALUE_HIGH - find any MEASUREMENT records that have VALUE_AS_NUMBER with non-null value > plausible high value\r\n\r\nParameters used in this template:\r\ncdmDatabaseSchema = cdm_ibm_mdcd_v993.dbo\r\nconceptId =  3025455\r\nunitConceptId = 8842\r\nplausibleValueHigh =      10.0\r\n\r\n**********/\r\n\r\n\r\nSELECT num_violated_rows, CASE WHEN denominator.num_rows = 0 THEN 0 ELSE 1.0*num_violated_rows/denominator.num_rows END  AS pct_violated_rows,\r\n  denominator.num_rows as num_denominator_rows\r\nFROM\r\n(\r\n\tSELECT COUNT_BIG(*) AS num_violated_rows\r\n\tFROM\r\n\t(\r\n\t\tSELECT m.* \r\n\t\tFROM cdm_ibm_mdcd_v993.dbo.measurement m\r\n\t\t\r\n\t\tWHERE m.measurement_concept_id =  3025455\r\n\t\tAND m.unit_concept_id = 8842\r\n\t\tAND m.value_as_number IS NOT NULL\r\n\t\tAND m.value_as_number >      10.0\r\n\t) violated_rows\r\n) violated_row_count,\r\n( \r\n\tSELECT COUNT_BIG(*) AS num_rows\r\n\tFROM cdm_ibm_mdcd_v993.dbo.measurement m\r\n\t\r\n\tWHERE measurement_concept_id =  3025455\r\n\tAND unit_concept_id = 8842\r\n\tAND value_as_number IS NOT NULL\r\n) denominator\r\n;","CHECK_NAME":"plausibleValueHigh","CHECK_LEVEL":"CONCEPT","CHECK_DESCRIPTION":"For the combination of CONCEPT_ID  3025455 (Estriol (E3).unconjugated [Mass/volume] in Serum or Plasma) and UNIT_CONCEPT_ID 8842 (nanogram per milliliter), the number and percent of records that have a value higher than      10.0.","CDM_TABLE_NAME":"MEASUREMENT","CDM_FIELD_NAME":"MEASUREMENT_CONCEPT_ID","CONCEPT_ID":" 3025455","UNIT_CONCEPT_ID":"8842","SQL_FILE":"concept_plausible_value_high.sql","CATEGORY":"Plausibility","SUBCATEGORY":"Atemporal","CONTEXT":"Verification","checkId":2624,"FAILED":0,"THRESHOLD_VALUE":5,"_row":"19.643"},{"NUM_VIOLATED_ROWS":0,"PCT_VIOLATED_ROWS":0,"NUM_DENOMINATOR_ROWS":0,"EXECUTION_TIME":"0.668995 secs","QUERY_TEXT":"\r\n/*********\r\nCONCEPT LEVEL check:\r\nPLAUSIBLE_VALUE_HIGH - find any MEASUREMENT records that have VALUE_AS_NUMBER with non-null value > plausible high value\r\n\r\nParameters used in this template:\r\ncdmDatabaseSchema = cdm_ibm_mdcd_v993.dbo\r\nconceptId =  3025673\r\nunitConceptId = 8840\r\nplausibleValueHigh =     200.0\r\n\r\n**********/\r\n\r\n\r\nSELECT num_violated_rows, CASE WHEN denominator.num_rows = 0 THEN 0 ELSE 1.0*num_violated_rows/denominator.num_rows END  AS pct_violated_rows,\r\n  denominator.num_rows as num_denominator_rows\r\nFROM\r\n(\r\n\tSELECT COUNT_BIG(*) AS num_violated_rows\r\n\tFROM\r\n\t(\r\n\t\tSELECT m.* \r\n\t\tFROM cdm_ibm_mdcd_v993.dbo.measurement m\r\n\t\t\r\n\t\tWHERE m.measurement_concept_id =  3025673\r\n\t\tAND m.unit_concept_id = 8840\r\n\t\tAND m.value_as_number IS NOT NULL\r\n\t\tAND m.value_as_number >     200.0\r\n\t) violated_rows\r\n) violated_row_count,\r\n( \r\n\tSELECT COUNT_BIG(*) AS num_rows\r\n\tFROM cdm_ibm_mdcd_v993.dbo.measurement m\r\n\t\r\n\tWHERE measurement_concept_id =  3025673\r\n\tAND unit_concept_id = 8840\r\n\tAND value_as_number IS NOT NULL\r\n) denominator\r\n;","CHECK_NAME":"plausibleValueHigh","CHECK_LEVEL":"CONCEPT","CHECK_DESCRIPTION":"For the combination of CONCEPT_ID  3025673 (Glucose [Mass/volume] in Serum or Plasma --2 hours post 75 g glucose PO) and UNIT_CONCEPT_ID 8840 (milligram per deciliter), the number and percent of records that have a value higher than     200.0.","CDM_TABLE_NAME":"MEASUREMENT","CDM_FIELD_NAME":"MEASUREMENT_CONCEPT_ID","CONCEPT_ID":" 3025673","UNIT_CONCEPT_ID":"8840","SQL_FILE":"concept_plausible_value_high.sql","CATEGORY":"Plausibility","SUBCATEGORY":"Atemporal","CONTEXT":"Verification","checkId":2625,"FAILED":0,"THRESHOLD_VALUE":5,"_row":"19.644"},{"NUM_VIOLATED_ROWS":0,"PCT_VIOLATED_ROWS":0,"NUM_DENOMINATOR_ROWS":0,"EXECUTION_TIME":"0.796977 secs","QUERY_TEXT":"\r\n/*********\r\nCONCEPT LEVEL check:\r\nPLAUSIBLE_VALUE_HIGH - find any MEASUREMENT records that have VALUE_AS_NUMBER with non-null value > plausible high value\r\n\r\nParameters used in this template:\r\ncdmDatabaseSchema = cdm_ibm_mdcd_v993.dbo\r\nconceptId =  3025696\r\nunitConceptId = 8753\r\nplausibleValueHigh =    1000.0\r\n\r\n**********/\r\n\r\n\r\nSELECT num_violated_rows, CASE WHEN denominator.num_rows = 0 THEN 0 ELSE 1.0*num_violated_rows/denominator.num_rows END  AS pct_violated_rows,\r\n  denominator.num_rows as num_denominator_rows\r\nFROM\r\n(\r\n\tSELECT COUNT_BIG(*) AS num_violated_rows\r\n\tFROM\r\n\t(\r\n\t\tSELECT m.* \r\n\t\tFROM cdm_ibm_mdcd_v993.dbo.measurement m\r\n\t\t\r\n\t\tWHERE m.measurement_concept_id =  3025696\r\n\t\tAND m.unit_concept_id = 8753\r\n\t\tAND m.value_as_number IS NOT NULL\r\n\t\tAND m.value_as_number >    1000.0\r\n\t) violated_rows\r\n) violated_row_count,\r\n( \r\n\tSELECT COUNT_BIG(*) AS num_rows\r\n\tFROM cdm_ibm_mdcd_v993.dbo.measurement m\r\n\t\r\n\tWHERE measurement_concept_id =  3025696\r\n\tAND unit_concept_id = 8753\r\n\tAND value_as_number IS NOT NULL\r\n) denominator\r\n;","CHECK_NAME":"plausibleValueHigh","CHECK_LEVEL":"CONCEPT","CHECK_DESCRIPTION":"For the combination of CONCEPT_ID  3025696 (Lithium [Mass/volume] in Serum or Plasma) and UNIT_CONCEPT_ID 8753 (millimole per liter), the number and percent of records that have a value higher than    1000.0.","CDM_TABLE_NAME":"MEASUREMENT","CDM_FIELD_NAME":"MEASUREMENT_CONCEPT_ID","CONCEPT_ID":" 3025696","UNIT_CONCEPT_ID":"8753","SQL_FILE":"concept_plausible_value_high.sql","CATEGORY":"Plausibility","SUBCATEGORY":"Atemporal","CONTEXT":"Verification","checkId":2626,"FAILED":0,"THRESHOLD_VALUE":5,"_row":"19.645"},{"NUM_VIOLATED_ROWS":0,"PCT_VIOLATED_ROWS":0,"NUM_DENOMINATOR_ROWS":0,"EXECUTION_TIME":"0.599972 secs","QUERY_TEXT":"\r\n/*********\r\nCONCEPT LEVEL check:\r\nPLAUSIBLE_VALUE_HIGH - find any MEASUREMENT records that have VALUE_AS_NUMBER with non-null value > plausible high value\r\n\r\nParameters used in this template:\r\ncdmDatabaseSchema = cdm_ibm_mdcd_v993.dbo\r\nconceptId =  3025696\r\nunitConceptId = 8859\r\nplausibleValueHigh =       3.0\r\n\r\n**********/\r\n\r\n\r\nSELECT num_violated_rows, CASE WHEN denominator.num_rows = 0 THEN 0 ELSE 1.0*num_violated_rows/denominator.num_rows END  AS pct_violated_rows,\r\n  denominator.num_rows as num_denominator_rows\r\nFROM\r\n(\r\n\tSELECT COUNT_BIG(*) AS num_violated_rows\r\n\tFROM\r\n\t(\r\n\t\tSELECT m.* \r\n\t\tFROM cdm_ibm_mdcd_v993.dbo.measurement m\r\n\t\t\r\n\t\tWHERE m.measurement_concept_id =  3025696\r\n\t\tAND m.unit_concept_id = 8859\r\n\t\tAND m.value_as_number IS NOT NULL\r\n\t\tAND m.value_as_number >       3.0\r\n\t) violated_rows\r\n) violated_row_count,\r\n( \r\n\tSELECT COUNT_BIG(*) AS num_rows\r\n\tFROM cdm_ibm_mdcd_v993.dbo.measurement m\r\n\t\r\n\tWHERE measurement_concept_id =  3025696\r\n\tAND unit_concept_id = 8859\r\n\tAND value_as_number IS NOT NULL\r\n) denominator\r\n;","CHECK_NAME":"plausibleValueHigh","CHECK_LEVEL":"CONCEPT","CHECK_DESCRIPTION":"For the combination of CONCEPT_ID  3025696 (Lithium [Mass/volume] in Serum or Plasma) and UNIT_CONCEPT_ID 8859 (microgram per milliliter), the number and percent of records that have a value higher than       3.0.","CDM_TABLE_NAME":"MEASUREMENT","CDM_FIELD_NAME":"MEASUREMENT_CONCEPT_ID","CONCEPT_ID":" 3025696","UNIT_CONCEPT_ID":"8859","SQL_FILE":"concept_plausible_value_high.sql","CATEGORY":"Plausibility","SUBCATEGORY":"Atemporal","CONTEXT":"Verification","checkId":2627,"FAILED":0,"THRESHOLD_VALUE":5,"_row":"19.646"},{"NUM_VIOLATED_ROWS":0,"PCT_VIOLATED_ROWS":0,"NUM_DENOMINATOR_ROWS":0,"EXECUTION_TIME":"0.614992 secs","QUERY_TEXT":"\r\n/*********\r\nCONCEPT LEVEL check:\r\nPLAUSIBLE_VALUE_HIGH - find any MEASUREMENT records that have VALUE_AS_NUMBER with non-null value > plausible high value\r\n\r\nParameters used in this template:\r\ncdmDatabaseSchema = cdm_ibm_mdcd_v993.dbo\r\nconceptId =  3025696\r\nunitConceptId = 9557\r\nplausibleValueHigh =     150.0\r\n\r\n**********/\r\n\r\n\r\nSELECT num_violated_rows, CASE WHEN denominator.num_rows = 0 THEN 0 ELSE 1.0*num_violated_rows/denominator.num_rows END  AS pct_violated_rows,\r\n  denominator.num_rows as num_denominator_rows\r\nFROM\r\n(\r\n\tSELECT COUNT_BIG(*) AS num_violated_rows\r\n\tFROM\r\n\t(\r\n\t\tSELECT m.* \r\n\t\tFROM cdm_ibm_mdcd_v993.dbo.measurement m\r\n\t\t\r\n\t\tWHERE m.measurement_concept_id =  3025696\r\n\t\tAND m.unit_concept_id = 9557\r\n\t\tAND m.value_as_number IS NOT NULL\r\n\t\tAND m.value_as_number >     150.0\r\n\t) violated_rows\r\n) violated_row_count,\r\n( \r\n\tSELECT COUNT_BIG(*) AS num_rows\r\n\tFROM cdm_ibm_mdcd_v993.dbo.measurement m\r\n\t\r\n\tWHERE measurement_concept_id =  3025696\r\n\tAND unit_concept_id = 9557\r\n\tAND value_as_number IS NOT NULL\r\n) denominator\r\n;","CHECK_NAME":"plausibleValueHigh","CHECK_LEVEL":"CONCEPT","CHECK_DESCRIPTION":"For the combination of CONCEPT_ID  3025696 (Lithium [Mass/volume] in Serum or Plasma) and UNIT_CONCEPT_ID 9557 (milliequivalent per liter), the number and percent of records that have a value higher than     150.0.","CDM_TABLE_NAME":"MEASUREMENT","CDM_FIELD_NAME":"MEASUREMENT_CONCEPT_ID","CONCEPT_ID":" 3025696","UNIT_CONCEPT_ID":"9557","SQL_FILE":"concept_plausible_value_high.sql","CATEGORY":"Plausibility","SUBCATEGORY":"Atemporal","CONTEXT":"Verification","checkId":2628,"FAILED":0,"THRESHOLD_VALUE":5,"_row":"19.647"},{"NUM_VIOLATED_ROWS":0,"PCT_VIOLATED_ROWS":0,"NUM_DENOMINATOR_ROWS":0,"EXECUTION_TIME":"0.649974 secs","QUERY_TEXT":"\r\n/*********\r\nCONCEPT LEVEL check:\r\nPLAUSIBLE_VALUE_HIGH - find any MEASUREMENT records that have VALUE_AS_NUMBER with non-null value > plausible high value\r\n\r\nParameters used in this template:\r\ncdmDatabaseSchema = cdm_ibm_mdcd_v993.dbo\r\nconceptId =  3026250\r\nunitConceptId = 8842\r\nplausibleValueHigh =      15.0\r\n\r\n**********/\r\n\r\n\r\nSELECT num_violated_rows, CASE WHEN denominator.num_rows = 0 THEN 0 ELSE 1.0*num_violated_rows/denominator.num_rows END  AS pct_violated_rows,\r\n  denominator.num_rows as num_denominator_rows\r\nFROM\r\n(\r\n\tSELECT COUNT_BIG(*) AS num_violated_rows\r\n\tFROM\r\n\t(\r\n\t\tSELECT m.* \r\n\t\tFROM cdm_ibm_mdcd_v993.dbo.measurement m\r\n\t\t\r\n\t\tWHERE m.measurement_concept_id =  3026250\r\n\t\tAND m.unit_concept_id = 8842\r\n\t\tAND m.value_as_number IS NOT NULL\r\n\t\tAND m.value_as_number >      15.0\r\n\t) violated_rows\r\n) violated_row_count,\r\n( \r\n\tSELECT COUNT_BIG(*) AS num_rows\r\n\tFROM cdm_ibm_mdcd_v993.dbo.measurement m\r\n\t\r\n\tWHERE measurement_concept_id =  3026250\r\n\tAND unit_concept_id = 8842\r\n\tAND value_as_number IS NOT NULL\r\n) denominator\r\n;","CHECK_NAME":"plausibleValueHigh","CHECK_LEVEL":"CONCEPT","CHECK_DESCRIPTION":"For the combination of CONCEPT_ID  3026250 (Tacrolimus [Mass/volume] in Blood) and UNIT_CONCEPT_ID 8842 (nanogram per milliliter), the number and percent of records that have a value higher than      15.0.","CDM_TABLE_NAME":"MEASUREMENT","CDM_FIELD_NAME":"MEASUREMENT_CONCEPT_ID","CONCEPT_ID":" 3026250","UNIT_CONCEPT_ID":"8842","SQL_FILE":"concept_plausible_value_high.sql","CATEGORY":"Plausibility","SUBCATEGORY":"Atemporal","CONTEXT":"Verification","checkId":2629,"FAILED":0,"THRESHOLD_VALUE":5,"_row":"19.648"},{"NUM_VIOLATED_ROWS":0,"PCT_VIOLATED_ROWS":0,"NUM_DENOMINATOR_ROWS":0,"EXECUTION_TIME":"0.554983 secs","QUERY_TEXT":"\r\n/*********\r\nCONCEPT LEVEL check:\r\nPLAUSIBLE_VALUE_HIGH - find any MEASUREMENT records that have VALUE_AS_NUMBER with non-null value > plausible high value\r\n\r\nParameters used in this template:\r\ncdmDatabaseSchema = cdm_ibm_mdcd_v993.dbo\r\nconceptId =  3026361\r\nunitConceptId = 8554\r\nplausibleValueHigh =     100.0\r\n\r\n**********/\r\n\r\n\r\nSELECT num_violated_rows, CASE WHEN denominator.num_rows = 0 THEN 0 ELSE 1.0*num_violated_rows/denominator.num_rows END  AS pct_violated_rows,\r\n  denominator.num_rows as num_denominator_rows\r\nFROM\r\n(\r\n\tSELECT COUNT_BIG(*) AS num_violated_rows\r\n\tFROM\r\n\t(\r\n\t\tSELECT m.* \r\n\t\tFROM cdm_ibm_mdcd_v993.dbo.measurement m\r\n\t\t\r\n\t\tWHERE m.measurement_concept_id =  3026361\r\n\t\tAND m.unit_concept_id = 8554\r\n\t\tAND m.value_as_number IS NOT NULL\r\n\t\tAND m.value_as_number >     100.0\r\n\t) violated_rows\r\n) violated_row_count,\r\n( \r\n\tSELECT COUNT_BIG(*) AS num_rows\r\n\tFROM cdm_ibm_mdcd_v993.dbo.measurement m\r\n\t\r\n\tWHERE measurement_concept_id =  3026361\r\n\tAND unit_concept_id = 8554\r\n\tAND value_as_number IS NOT NULL\r\n) denominator\r\n;","CHECK_NAME":"plausibleValueHigh","CHECK_LEVEL":"CONCEPT","CHECK_DESCRIPTION":"For the combination of CONCEPT_ID  3026361 (Erythrocytes [#/volume] in Blood) and UNIT_CONCEPT_ID 8554 (percent), the number and percent of records that have a value higher than     100.0.","CDM_TABLE_NAME":"MEASUREMENT","CDM_FIELD_NAME":"MEASUREMENT_CONCEPT_ID","CONCEPT_ID":" 3026361","UNIT_CONCEPT_ID":"8554","SQL_FILE":"concept_plausible_value_high.sql","CATEGORY":"Plausibility","SUBCATEGORY":"Atemporal","CONTEXT":"Verification","checkId":2630,"FAILED":0,"THRESHOLD_VALUE":5,"_row":"19.649"},{"NUM_VIOLATED_ROWS":0,"PCT_VIOLATED_ROWS":0,"NUM_DENOMINATOR_ROWS":0,"EXECUTION_TIME":"0.761986 secs","QUERY_TEXT":"\r\n/*********\r\nCONCEPT LEVEL check:\r\nPLAUSIBLE_VALUE_HIGH - find any MEASUREMENT records that have VALUE_AS_NUMBER with non-null value > plausible high value\r\n\r\nParameters used in this template:\r\ncdmDatabaseSchema = cdm_ibm_mdcd_v993.dbo\r\nconceptId =  3026361\r\nunitConceptId = 8583\r\nplausibleValueHigh =  500000.0\r\n\r\n**********/\r\n\r\n\r\nSELECT num_violated_rows, CASE WHEN denominator.num_rows = 0 THEN 0 ELSE 1.0*num_violated_rows/denominator.num_rows END  AS pct_violated_rows,\r\n  denominator.num_rows as num_denominator_rows\r\nFROM\r\n(\r\n\tSELECT COUNT_BIG(*) AS num_violated_rows\r\n\tFROM\r\n\t(\r\n\t\tSELECT m.* \r\n\t\tFROM cdm_ibm_mdcd_v993.dbo.measurement m\r\n\t\t\r\n\t\tWHERE m.measurement_concept_id =  3026361\r\n\t\tAND m.unit_concept_id = 8583\r\n\t\tAND m.value_as_number IS NOT NULL\r\n\t\tAND m.value_as_number >  500000.0\r\n\t) violated_rows\r\n) violated_row_count,\r\n( \r\n\tSELECT COUNT_BIG(*) AS num_rows\r\n\tFROM cdm_ibm_mdcd_v993.dbo.measurement m\r\n\t\r\n\tWHERE measurement_concept_id =  3026361\r\n\tAND unit_concept_id = 8583\r\n\tAND value_as_number IS NOT NULL\r\n) denominator\r\n;","CHECK_NAME":"plausibleValueHigh","CHECK_LEVEL":"CONCEPT","CHECK_DESCRIPTION":"For the combination of CONCEPT_ID  3026361 (Erythrocytes [#/volume] in Blood) and UNIT_CONCEPT_ID 8583 (femtoliter), the number and percent of records that have a value higher than  500000.0.","CDM_TABLE_NAME":"MEASUREMENT","CDM_FIELD_NAME":"MEASUREMENT_CONCEPT_ID","CONCEPT_ID":" 3026361","UNIT_CONCEPT_ID":"8583","SQL_FILE":"concept_plausible_value_high.sql","CATEGORY":"Plausibility","SUBCATEGORY":"Atemporal","CONTEXT":"Verification","checkId":2631,"FAILED":0,"THRESHOLD_VALUE":5,"_row":"19.650"},{"NUM_VIOLATED_ROWS":0,"PCT_VIOLATED_ROWS":0,"NUM_DENOMINATOR_ROWS":0,"EXECUTION_TIME":"0.640934 secs","QUERY_TEXT":"\r\n/*********\r\nCONCEPT LEVEL check:\r\nPLAUSIBLE_VALUE_HIGH - find any MEASUREMENT records that have VALUE_AS_NUMBER with non-null value > plausible high value\r\n\r\nParameters used in this template:\r\ncdmDatabaseSchema = cdm_ibm_mdcd_v993.dbo\r\nconceptId =  3026361\r\nunitConceptId = 8587\r\nplausibleValueHigh =       5.0\r\n\r\n**********/\r\n\r\n\r\nSELECT num_violated_rows, CASE WHEN denominator.num_rows = 0 THEN 0 ELSE 1.0*num_violated_rows/denominator.num_rows END  AS pct_violated_rows,\r\n  denominator.num_rows as num_denominator_rows\r\nFROM\r\n(\r\n\tSELECT COUNT_BIG(*) AS num_violated_rows\r\n\tFROM\r\n\t(\r\n\t\tSELECT m.* \r\n\t\tFROM cdm_ibm_mdcd_v993.dbo.measurement m\r\n\t\t\r\n\t\tWHERE m.measurement_concept_id =  3026361\r\n\t\tAND m.unit_concept_id = 8587\r\n\t\tAND m.value_as_number IS NOT NULL\r\n\t\tAND m.value_as_number >       5.0\r\n\t) violated_rows\r\n) violated_row_count,\r\n( \r\n\tSELECT COUNT_BIG(*) AS num_rows\r\n\tFROM cdm_ibm_mdcd_v993.dbo.measurement m\r\n\t\r\n\tWHERE measurement_concept_id =  3026361\r\n\tAND unit_concept_id = 8587\r\n\tAND value_as_number IS NOT NULL\r\n) denominator\r\n;","CHECK_NAME":"plausibleValueHigh","CHECK_LEVEL":"CONCEPT","CHECK_DESCRIPTION":"For the combination of CONCEPT_ID  3026361 (Erythrocytes [#/volume] in Blood) and UNIT_CONCEPT_ID 8587 (milliliter), the number and percent of records that have a value higher than       5.0.","CDM_TABLE_NAME":"MEASUREMENT","CDM_FIELD_NAME":"MEASUREMENT_CONCEPT_ID","CONCEPT_ID":" 3026361","UNIT_CONCEPT_ID":"8587","SQL_FILE":"concept_plausible_value_high.sql","CATEGORY":"Plausibility","SUBCATEGORY":"Atemporal","CONTEXT":"Verification","checkId":2632,"FAILED":0,"THRESHOLD_VALUE":5,"_row":"19.651"},{"NUM_VIOLATED_ROWS":0,"PCT_VIOLATED_ROWS":0,"NUM_DENOMINATOR_ROWS":0,"EXECUTION_TIME":"0.656975 secs","QUERY_TEXT":"\r\n/*********\r\nCONCEPT LEVEL check:\r\nPLAUSIBLE_VALUE_HIGH - find any MEASUREMENT records that have VALUE_AS_NUMBER with non-null value > plausible high value\r\n\r\nParameters used in this template:\r\ncdmDatabaseSchema = cdm_ibm_mdcd_v993.dbo\r\nconceptId =  3026361\r\nunitConceptId = 8588\r\nplausibleValueHigh =       8.0\r\n\r\n**********/\r\n\r\n\r\nSELECT num_violated_rows, CASE WHEN denominator.num_rows = 0 THEN 0 ELSE 1.0*num_violated_rows/denominator.num_rows END  AS pct_violated_rows,\r\n  denominator.num_rows as num_denominator_rows\r\nFROM\r\n(\r\n\tSELECT COUNT_BIG(*) AS num_violated_rows\r\n\tFROM\r\n\t(\r\n\t\tSELECT m.* \r\n\t\tFROM cdm_ibm_mdcd_v993.dbo.measurement m\r\n\t\t\r\n\t\tWHERE m.measurement_concept_id =  3026361\r\n\t\tAND m.unit_concept_id = 8588\r\n\t\tAND m.value_as_number IS NOT NULL\r\n\t\tAND m.value_as_number >       8.0\r\n\t) violated_rows\r\n) violated_row_count,\r\n( \r\n\tSELECT COUNT_BIG(*) AS num_rows\r\n\tFROM cdm_ibm_mdcd_v993.dbo.measurement m\r\n\t\r\n\tWHERE measurement_concept_id =  3026361\r\n\tAND unit_concept_id = 8588\r\n\tAND value_as_number IS NOT NULL\r\n) denominator\r\n;","CHECK_NAME":"plausibleValueHigh","CHECK_LEVEL":"CONCEPT","CHECK_DESCRIPTION":"For the combination of CONCEPT_ID  3026361 (Erythrocytes [#/volume] in Blood) and UNIT_CONCEPT_ID 8588 (millimeter), the number and percent of records that have a value higher than       8.0.","CDM_TABLE_NAME":"MEASUREMENT","CDM_FIELD_NAME":"MEASUREMENT_CONCEPT_ID","CONCEPT_ID":" 3026361","UNIT_CONCEPT_ID":"8588","SQL_FILE":"concept_plausible_value_high.sql","CATEGORY":"Plausibility","SUBCATEGORY":"Atemporal","CONTEXT":"Verification","checkId":2633,"FAILED":0,"THRESHOLD_VALUE":5,"_row":"19.652"},{"NUM_VIOLATED_ROWS":0,"PCT_VIOLATED_ROWS":0,"NUM_DENOMINATOR_ROWS":0,"EXECUTION_TIME":"0.645989 secs","QUERY_TEXT":"\r\n/*********\r\nCONCEPT LEVEL check:\r\nPLAUSIBLE_VALUE_HIGH - find any MEASUREMENT records that have VALUE_AS_NUMBER with non-null value > plausible high value\r\n\r\nParameters used in this template:\r\ncdmDatabaseSchema = cdm_ibm_mdcd_v993.dbo\r\nconceptId =  3026361\r\nunitConceptId = 8647\r\nplausibleValueHigh =      45.0\r\n\r\n**********/\r\n\r\n\r\nSELECT num_violated_rows, CASE WHEN denominator.num_rows = 0 THEN 0 ELSE 1.0*num_violated_rows/denominator.num_rows END  AS pct_violated_rows,\r\n  denominator.num_rows as num_denominator_rows\r\nFROM\r\n(\r\n\tSELECT COUNT_BIG(*) AS num_violated_rows\r\n\tFROM\r\n\t(\r\n\t\tSELECT m.* \r\n\t\tFROM cdm_ibm_mdcd_v993.dbo.measurement m\r\n\t\t\r\n\t\tWHERE m.measurement_concept_id =  3026361\r\n\t\tAND m.unit_concept_id = 8647\r\n\t\tAND m.value_as_number IS NOT NULL\r\n\t\tAND m.value_as_number >      45.0\r\n\t) violated_rows\r\n) violated_row_count,\r\n( \r\n\tSELECT COUNT_BIG(*) AS num_rows\r\n\tFROM cdm_ibm_mdcd_v993.dbo.measurement m\r\n\t\r\n\tWHERE measurement_concept_id =  3026361\r\n\tAND unit_concept_id = 8647\r\n\tAND value_as_number IS NOT NULL\r\n) denominator\r\n;","CHECK_NAME":"plausibleValueHigh","CHECK_LEVEL":"CONCEPT","CHECK_DESCRIPTION":"For the combination of CONCEPT_ID  3026361 (Erythrocytes [#/volume] in Blood) and UNIT_CONCEPT_ID 8647 (per microliter), the number and percent of records that have a value higher than      45.0.","CDM_TABLE_NAME":"MEASUREMENT","CDM_FIELD_NAME":"MEASUREMENT_CONCEPT_ID","CONCEPT_ID":" 3026361","UNIT_CONCEPT_ID":"8647","SQL_FILE":"concept_plausible_value_high.sql","CATEGORY":"Plausibility","SUBCATEGORY":"Atemporal","CONTEXT":"Verification","checkId":2634,"FAILED":0,"THRESHOLD_VALUE":5,"_row":"19.653"},{"NUM_VIOLATED_ROWS":0,"PCT_VIOLATED_ROWS":0,"NUM_DENOMINATOR_ROWS":0,"EXECUTION_TIME":"0.548976 secs","QUERY_TEXT":"\r\n/*********\r\nCONCEPT LEVEL check:\r\nPLAUSIBLE_VALUE_HIGH - find any MEASUREMENT records that have VALUE_AS_NUMBER with non-null value > plausible high value\r\n\r\nParameters used in this template:\r\ncdmDatabaseSchema = cdm_ibm_mdcd_v993.dbo\r\nconceptId =  3026361\r\nunitConceptId = 8686\r\nplausibleValueHigh =   20000.0\r\n\r\n**********/\r\n\r\n\r\nSELECT num_violated_rows, CASE WHEN denominator.num_rows = 0 THEN 0 ELSE 1.0*num_violated_rows/denominator.num_rows END  AS pct_violated_rows,\r\n  denominator.num_rows as num_denominator_rows\r\nFROM\r\n(\r\n\tSELECT COUNT_BIG(*) AS num_violated_rows\r\n\tFROM\r\n\t(\r\n\t\tSELECT m.* \r\n\t\tFROM cdm_ibm_mdcd_v993.dbo.measurement m\r\n\t\t\r\n\t\tWHERE m.measurement_concept_id =  3026361\r\n\t\tAND m.unit_concept_id = 8686\r\n\t\tAND m.value_as_number IS NOT NULL\r\n\t\tAND m.value_as_number >   20000.0\r\n\t) violated_rows\r\n) violated_row_count,\r\n( \r\n\tSELECT COUNT_BIG(*) AS num_rows\r\n\tFROM cdm_ibm_mdcd_v993.dbo.measurement m\r\n\t\r\n\tWHERE measurement_concept_id =  3026361\r\n\tAND unit_concept_id = 8686\r\n\tAND value_as_number IS NOT NULL\r\n) denominator\r\n;","CHECK_NAME":"plausibleValueHigh","CHECK_LEVEL":"CONCEPT","CHECK_DESCRIPTION":"For the combination of CONCEPT_ID  3026361 (Erythrocytes [#/volume] in Blood) and UNIT_CONCEPT_ID 8686 (cubic millimeter), the number and percent of records that have a value higher than   20000.0.","CDM_TABLE_NAME":"MEASUREMENT","CDM_FIELD_NAME":"MEASUREMENT_CONCEPT_ID","CONCEPT_ID":" 3026361","UNIT_CONCEPT_ID":"8686","SQL_FILE":"concept_plausible_value_high.sql","CATEGORY":"Plausibility","SUBCATEGORY":"Atemporal","CONTEXT":"Verification","checkId":2635,"FAILED":0,"THRESHOLD_VALUE":5,"_row":"19.654"},{"NUM_VIOLATED_ROWS":0,"PCT_VIOLATED_ROWS":0,"NUM_DENOMINATOR_ROWS":0,"EXECUTION_TIME":"0.587978 secs","QUERY_TEXT":"\r\n/*********\r\nCONCEPT LEVEL check:\r\nPLAUSIBLE_VALUE_HIGH - find any MEASUREMENT records that have VALUE_AS_NUMBER with non-null value > plausible high value\r\n\r\nParameters used in this template:\r\ncdmDatabaseSchema = cdm_ibm_mdcd_v993.dbo\r\nconceptId =  3026361\r\nunitConceptId = 8713\r\nplausibleValueHigh =       6.0\r\n\r\n**********/\r\n\r\n\r\nSELECT num_violated_rows, CASE WHEN denominator.num_rows = 0 THEN 0 ELSE 1.0*num_violated_rows/denominator.num_rows END  AS pct_violated_rows,\r\n  denominator.num_rows as num_denominator_rows\r\nFROM\r\n(\r\n\tSELECT COUNT_BIG(*) AS num_violated_rows\r\n\tFROM\r\n\t(\r\n\t\tSELECT m.* \r\n\t\tFROM cdm_ibm_mdcd_v993.dbo.measurement m\r\n\t\t\r\n\t\tWHERE m.measurement_concept_id =  3026361\r\n\t\tAND m.unit_concept_id = 8713\r\n\t\tAND m.value_as_number IS NOT NULL\r\n\t\tAND m.value_as_number >       6.0\r\n\t) violated_rows\r\n) violated_row_count,\r\n( \r\n\tSELECT COUNT_BIG(*) AS num_rows\r\n\tFROM cdm_ibm_mdcd_v993.dbo.measurement m\r\n\t\r\n\tWHERE measurement_concept_id =  3026361\r\n\tAND unit_concept_id = 8713\r\n\tAND value_as_number IS NOT NULL\r\n) denominator\r\n;","CHECK_NAME":"plausibleValueHigh","CHECK_LEVEL":"CONCEPT","CHECK_DESCRIPTION":"For the combination of CONCEPT_ID  3026361 (Erythrocytes [#/volume] in Blood) and UNIT_CONCEPT_ID 8713 (gram per deciliter), the number and percent of records that have a value higher than       6.0.","CDM_TABLE_NAME":"MEASUREMENT","CDM_FIELD_NAME":"MEASUREMENT_CONCEPT_ID","CONCEPT_ID":" 3026361","UNIT_CONCEPT_ID":"8713","SQL_FILE":"concept_plausible_value_high.sql","CATEGORY":"Plausibility","SUBCATEGORY":"Atemporal","CONTEXT":"Verification","checkId":2636,"FAILED":0,"THRESHOLD_VALUE":5,"_row":"19.655"},{"NUM_VIOLATED_ROWS":0,"PCT_VIOLATED_ROWS":0,"NUM_DENOMINATOR_ROWS":0,"EXECUTION_TIME":"0.728993 secs","QUERY_TEXT":"\r\n/*********\r\nCONCEPT LEVEL check:\r\nPLAUSIBLE_VALUE_HIGH - find any MEASUREMENT records that have VALUE_AS_NUMBER with non-null value > plausible high value\r\n\r\nParameters used in this template:\r\ncdmDatabaseSchema = cdm_ibm_mdcd_v993.dbo\r\nconceptId =  3026361\r\nunitConceptId = 8786\r\nplausibleValueHigh =      40.0\r\n\r\n**********/\r\n\r\n\r\nSELECT num_violated_rows, CASE WHEN denominator.num_rows = 0 THEN 0 ELSE 1.0*num_violated_rows/denominator.num_rows END  AS pct_violated_rows,\r\n  denominator.num_rows as num_denominator_rows\r\nFROM\r\n(\r\n\tSELECT COUNT_BIG(*) AS num_violated_rows\r\n\tFROM\r\n\t(\r\n\t\tSELECT m.* \r\n\t\tFROM cdm_ibm_mdcd_v993.dbo.measurement m\r\n\t\t\r\n\t\tWHERE m.measurement_concept_id =  3026361\r\n\t\tAND m.unit_concept_id = 8786\r\n\t\tAND m.value_as_number IS NOT NULL\r\n\t\tAND m.value_as_number >      40.0\r\n\t) violated_rows\r\n) violated_row_count,\r\n( \r\n\tSELECT COUNT_BIG(*) AS num_rows\r\n\tFROM cdm_ibm_mdcd_v993.dbo.measurement m\r\n\t\r\n\tWHERE measurement_concept_id =  3026361\r\n\tAND unit_concept_id = 8786\r\n\tAND value_as_number IS NOT NULL\r\n) denominator\r\n;","CHECK_NAME":"plausibleValueHigh","CHECK_LEVEL":"CONCEPT","CHECK_DESCRIPTION":"For the combination of CONCEPT_ID  3026361 (Erythrocytes [#/volume] in Blood) and UNIT_CONCEPT_ID 8786 (per high power field), the number and percent of records that have a value higher than      40.0.","CDM_TABLE_NAME":"MEASUREMENT","CDM_FIELD_NAME":"MEASUREMENT_CONCEPT_ID","CONCEPT_ID":" 3026361","UNIT_CONCEPT_ID":"8786","SQL_FILE":"concept_plausible_value_high.sql","CATEGORY":"Plausibility","SUBCATEGORY":"Atemporal","CONTEXT":"Verification","checkId":2637,"FAILED":0,"THRESHOLD_VALUE":5,"_row":"19.656"},{"NUM_VIOLATED_ROWS":0,"PCT_VIOLATED_ROWS":0,"NUM_DENOMINATOR_ROWS":0,"EXECUTION_TIME":"1.202950 secs","QUERY_TEXT":"\r\n/*********\r\nCONCEPT LEVEL check:\r\nPLAUSIBLE_VALUE_HIGH - find any MEASUREMENT records that have VALUE_AS_NUMBER with non-null value > plausible high value\r\n\r\nParameters used in this template:\r\ncdmDatabaseSchema = cdm_ibm_mdcd_v993.dbo\r\nconceptId =  3026361\r\nunitConceptId = 8815\r\nplausibleValueHigh =     100.0\r\n\r\n**********/\r\n\r\n\r\nSELECT num_violated_rows, CASE WHEN denominator.num_rows = 0 THEN 0 ELSE 1.0*num_violated_rows/denominator.num_rows END  AS pct_violated_rows,\r\n  denominator.num_rows as num_denominator_rows\r\nFROM\r\n(\r\n\tSELECT COUNT_BIG(*) AS num_violated_rows\r\n\tFROM\r\n\t(\r\n\t\tSELECT m.* \r\n\t\tFROM cdm_ibm_mdcd_v993.dbo.measurement m\r\n\t\t\r\n\t\tWHERE m.measurement_concept_id =  3026361\r\n\t\tAND m.unit_concept_id = 8815\r\n\t\tAND m.value_as_number IS NOT NULL\r\n\t\tAND m.value_as_number >     100.0\r\n\t) violated_rows\r\n) violated_row_count,\r\n( \r\n\tSELECT COUNT_BIG(*) AS num_rows\r\n\tFROM cdm_ibm_mdcd_v993.dbo.measurement m\r\n\t\r\n\tWHERE measurement_concept_id =  3026361\r\n\tAND unit_concept_id = 8815\r\n\tAND value_as_number IS NOT NULL\r\n) denominator\r\n;","CHECK_NAME":"plausibleValueHigh","CHECK_LEVEL":"CONCEPT","CHECK_DESCRIPTION":"For the combination of CONCEPT_ID  3026361 (Erythrocytes [#/volume] in Blood) and UNIT_CONCEPT_ID 8815 (million per microliter), the number and percent of records that have a value higher than     100.0.","CDM_TABLE_NAME":"MEASUREMENT","CDM_FIELD_NAME":"MEASUREMENT_CONCEPT_ID","CONCEPT_ID":" 3026361","UNIT_CONCEPT_ID":"8815","SQL_FILE":"concept_plausible_value_high.sql","CATEGORY":"Plausibility","SUBCATEGORY":"Atemporal","CONTEXT":"Verification","checkId":2638,"FAILED":0,"THRESHOLD_VALUE":5,"_row":"19.657"},{"NUM_VIOLATED_ROWS":0,"PCT_VIOLATED_ROWS":0,"NUM_DENOMINATOR_ROWS":0,"EXECUTION_TIME":"0.707988 secs","QUERY_TEXT":"\r\n/*********\r\nCONCEPT LEVEL check:\r\nPLAUSIBLE_VALUE_HIGH - find any MEASUREMENT records that have VALUE_AS_NUMBER with non-null value > plausible high value\r\n\r\nParameters used in this template:\r\ncdmDatabaseSchema = cdm_ibm_mdcd_v993.dbo\r\nconceptId =  3026361\r\nunitConceptId = 8888\r\nplausibleValueHigh =     550.0\r\n\r\n**********/\r\n\r\n\r\nSELECT num_violated_rows, CASE WHEN denominator.num_rows = 0 THEN 0 ELSE 1.0*num_violated_rows/denominator.num_rows END  AS pct_violated_rows,\r\n  denominator.num_rows as num_denominator_rows\r\nFROM\r\n(\r\n\tSELECT COUNT_BIG(*) AS num_violated_rows\r\n\tFROM\r\n\t(\r\n\t\tSELECT m.* \r\n\t\tFROM cdm_ibm_mdcd_v993.dbo.measurement m\r\n\t\t\r\n\t\tWHERE m.measurement_concept_id =  3026361\r\n\t\tAND m.unit_concept_id = 8888\r\n\t\tAND m.value_as_number IS NOT NULL\r\n\t\tAND m.value_as_number >     550.0\r\n\t) violated_rows\r\n) violated_row_count,\r\n( \r\n\tSELECT COUNT_BIG(*) AS num_rows\r\n\tFROM cdm_ibm_mdcd_v993.dbo.measurement m\r\n\t\r\n\tWHERE measurement_concept_id =  3026361\r\n\tAND unit_concept_id = 8888\r\n\tAND value_as_number IS NOT NULL\r\n) denominator\r\n;","CHECK_NAME":"plausibleValueHigh","CHECK_LEVEL":"CONCEPT","CHECK_DESCRIPTION":"For the combination of CONCEPT_ID  3026361 (Erythrocytes [#/volume] in Blood) and UNIT_CONCEPT_ID 8888 (cells per cubic millimeter), the number and percent of records that have a value higher than     550.0.","CDM_TABLE_NAME":"MEASUREMENT","CDM_FIELD_NAME":"MEASUREMENT_CONCEPT_ID","CONCEPT_ID":" 3026361","UNIT_CONCEPT_ID":"8888","SQL_FILE":"concept_plausible_value_high.sql","CATEGORY":"Plausibility","SUBCATEGORY":"Atemporal","CONTEXT":"Verification","checkId":2639,"FAILED":0,"THRESHOLD_VALUE":5,"_row":"19.658"},{"NUM_VIOLATED_ROWS":0,"PCT_VIOLATED_ROWS":0,"NUM_DENOMINATOR_ROWS":0,"EXECUTION_TIME":"0.524974 secs","QUERY_TEXT":"\r\n/*********\r\nCONCEPT LEVEL check:\r\nPLAUSIBLE_VALUE_HIGH - find any MEASUREMENT records that have VALUE_AS_NUMBER with non-null value > plausible high value\r\n\r\nParameters used in this template:\r\ncdmDatabaseSchema = cdm_ibm_mdcd_v993.dbo\r\nconceptId =  3026361\r\nunitConceptId = 9665\r\nplausibleValueHigh =       6.0\r\n\r\n**********/\r\n\r\n\r\nSELECT num_violated_rows, CASE WHEN denominator.num_rows = 0 THEN 0 ELSE 1.0*num_violated_rows/denominator.num_rows END  AS pct_violated_rows,\r\n  denominator.num_rows as num_denominator_rows\r\nFROM\r\n(\r\n\tSELECT COUNT_BIG(*) AS num_violated_rows\r\n\tFROM\r\n\t(\r\n\t\tSELECT m.* \r\n\t\tFROM cdm_ibm_mdcd_v993.dbo.measurement m\r\n\t\t\r\n\t\tWHERE m.measurement_concept_id =  3026361\r\n\t\tAND m.unit_concept_id = 9665\r\n\t\tAND m.value_as_number IS NOT NULL\r\n\t\tAND m.value_as_number >       6.0\r\n\t) violated_rows\r\n) violated_row_count,\r\n( \r\n\tSELECT COUNT_BIG(*) AS num_rows\r\n\tFROM cdm_ibm_mdcd_v993.dbo.measurement m\r\n\t\r\n\tWHERE measurement_concept_id =  3026361\r\n\tAND unit_concept_id = 9665\r\n\tAND value_as_number IS NOT NULL\r\n) denominator\r\n;","CHECK_NAME":"plausibleValueHigh","CHECK_LEVEL":"CONCEPT","CHECK_DESCRIPTION":"For the combination of CONCEPT_ID  3026361 (Erythrocytes [#/volume] in Blood) and UNIT_CONCEPT_ID 9665 (microliter), the number and percent of records that have a value higher than       6.0.","CDM_TABLE_NAME":"MEASUREMENT","CDM_FIELD_NAME":"MEASUREMENT_CONCEPT_ID","CONCEPT_ID":" 3026361","UNIT_CONCEPT_ID":"9665","SQL_FILE":"concept_plausible_value_high.sql","CATEGORY":"Plausibility","SUBCATEGORY":"Atemporal","CONTEXT":"Verification","checkId":2640,"FAILED":0,"THRESHOLD_VALUE":5,"_row":"19.659"},{"NUM_VIOLATED_ROWS":0,"PCT_VIOLATED_ROWS":0,"NUM_DENOMINATOR_ROWS":0,"EXECUTION_TIME":"0.482968 secs","QUERY_TEXT":"\r\n/*********\r\nCONCEPT LEVEL check:\r\nPLAUSIBLE_VALUE_HIGH - find any MEASUREMENT records that have VALUE_AS_NUMBER with non-null value > plausible high value\r\n\r\nParameters used in this template:\r\ncdmDatabaseSchema = cdm_ibm_mdcd_v993.dbo\r\nconceptId =  3026361\r\nunitConceptId = 45744812\r\nplausibleValueHigh =     100.0\r\n\r\n**********/\r\n\r\n\r\nSELECT num_violated_rows, CASE WHEN denominator.num_rows = 0 THEN 0 ELSE 1.0*num_violated_rows/denominator.num_rows END  AS pct_violated_rows,\r\n  denominator.num_rows as num_denominator_rows\r\nFROM\r\n(\r\n\tSELECT COUNT_BIG(*) AS num_violated_rows\r\n\tFROM\r\n\t(\r\n\t\tSELECT m.* \r\n\t\tFROM cdm_ibm_mdcd_v993.dbo.measurement m\r\n\t\t\r\n\t\tWHERE m.measurement_concept_id =  3026361\r\n\t\tAND m.unit_concept_id = 45744812\r\n\t\tAND m.value_as_number IS NOT NULL\r\n\t\tAND m.value_as_number >     100.0\r\n\t) violated_rows\r\n) violated_row_count,\r\n( \r\n\tSELECT COUNT_BIG(*) AS num_rows\r\n\tFROM cdm_ibm_mdcd_v993.dbo.measurement m\r\n\t\r\n\tWHERE measurement_concept_id =  3026361\r\n\tAND unit_concept_id = 45744812\r\n\tAND value_as_number IS NOT NULL\r\n) denominator\r\n;","CHECK_NAME":"plausibleValueHigh","CHECK_LEVEL":"CONCEPT","CHECK_DESCRIPTION":"For the combination of CONCEPT_ID  3026361 (Erythrocytes [#/volume] in Blood) and UNIT_CONCEPT_ID 45744812 (cells), the number and percent of records that have a value higher than     100.0.","CDM_TABLE_NAME":"MEASUREMENT","CDM_FIELD_NAME":"MEASUREMENT_CONCEPT_ID","CONCEPT_ID":" 3026361","UNIT_CONCEPT_ID":"45744812","SQL_FILE":"concept_plausible_value_high.sql","CATEGORY":"Plausibility","SUBCATEGORY":"Atemporal","CONTEXT":"Verification","checkId":2641,"FAILED":0,"THRESHOLD_VALUE":5,"_row":"19.660"},{"NUM_VIOLATED_ROWS":0,"PCT_VIOLATED_ROWS":0,"NUM_DENOMINATOR_ROWS":0,"EXECUTION_TIME":"0.624981 secs","QUERY_TEXT":"\r\n/*********\r\nCONCEPT LEVEL check:\r\nPLAUSIBLE_VALUE_HIGH - find any MEASUREMENT records that have VALUE_AS_NUMBER with non-null value > plausible high value\r\n\r\nParameters used in this template:\r\ncdmDatabaseSchema = cdm_ibm_mdcd_v993.dbo\r\nconceptId =  3026453\r\nunitConceptId = 8840\r\nplausibleValueHigh =      50.0\r\n\r\n**********/\r\n\r\n\r\nSELECT num_violated_rows, CASE WHEN denominator.num_rows = 0 THEN 0 ELSE 1.0*num_violated_rows/denominator.num_rows END  AS pct_violated_rows,\r\n  denominator.num_rows as num_denominator_rows\r\nFROM\r\n(\r\n\tSELECT COUNT_BIG(*) AS num_violated_rows\r\n\tFROM\r\n\t(\r\n\t\tSELECT m.* \r\n\t\tFROM cdm_ibm_mdcd_v993.dbo.measurement m\r\n\t\t\r\n\t\tWHERE m.measurement_concept_id =  3026453\r\n\t\tAND m.unit_concept_id = 8840\r\n\t\tAND m.value_as_number IS NOT NULL\r\n\t\tAND m.value_as_number >      50.0\r\n\t) violated_rows\r\n) violated_row_count,\r\n( \r\n\tSELECT COUNT_BIG(*) AS num_rows\r\n\tFROM cdm_ibm_mdcd_v993.dbo.measurement m\r\n\t\r\n\tWHERE measurement_concept_id =  3026453\r\n\tAND unit_concept_id = 8840\r\n\tAND value_as_number IS NOT NULL\r\n) denominator\r\n;","CHECK_NAME":"plausibleValueHigh","CHECK_LEVEL":"CONCEPT","CHECK_DESCRIPTION":"For the combination of CONCEPT_ID  3026453 (Cholesterol in IDL [Mass/volume] in Serum or Plasma) and UNIT_CONCEPT_ID 8840 (milligram per deciliter), the number and percent of records that have a value higher than      50.0.","CDM_TABLE_NAME":"MEASUREMENT","CDM_FIELD_NAME":"MEASUREMENT_CONCEPT_ID","CONCEPT_ID":" 3026453","UNIT_CONCEPT_ID":"8840","SQL_FILE":"concept_plausible_value_high.sql","CATEGORY":"Plausibility","SUBCATEGORY":"Atemporal","CONTEXT":"Verification","checkId":2642,"FAILED":0,"THRESHOLD_VALUE":5,"_row":"19.661"},{"NUM_VIOLATED_ROWS":0,"PCT_VIOLATED_ROWS":0,"NUM_DENOMINATOR_ROWS":0,"EXECUTION_TIME":"0.833972 secs","QUERY_TEXT":"\r\n/*********\r\nCONCEPT LEVEL check:\r\nPLAUSIBLE_VALUE_HIGH - find any MEASUREMENT records that have VALUE_AS_NUMBER with non-null value > plausible high value\r\n\r\nParameters used in this template:\r\ncdmDatabaseSchema = cdm_ibm_mdcd_v993.dbo\r\nconceptId =  3026782\r\nunitConceptId = 8605\r\nplausibleValueHigh =    1000.0\r\n\r\n**********/\r\n\r\n\r\nSELECT num_violated_rows, CASE WHEN denominator.num_rows = 0 THEN 0 ELSE 1.0*num_violated_rows/denominator.num_rows END  AS pct_violated_rows,\r\n  denominator.num_rows as num_denominator_rows\r\nFROM\r\n(\r\n\tSELECT COUNT_BIG(*) AS num_violated_rows\r\n\tFROM\r\n\t(\r\n\t\tSELECT m.* \r\n\t\tFROM cdm_ibm_mdcd_v993.dbo.measurement m\r\n\t\t\r\n\t\tWHERE m.measurement_concept_id =  3026782\r\n\t\tAND m.unit_concept_id = 8605\r\n\t\tAND m.value_as_number IS NOT NULL\r\n\t\tAND m.value_as_number >    1000.0\r\n\t) violated_rows\r\n) violated_row_count,\r\n( \r\n\tSELECT COUNT_BIG(*) AS num_rows\r\n\tFROM cdm_ibm_mdcd_v993.dbo.measurement m\r\n\t\r\n\tWHERE measurement_concept_id =  3026782\r\n\tAND unit_concept_id = 8605\r\n\tAND value_as_number IS NOT NULL\r\n) denominator\r\n;","CHECK_NAME":"plausibleValueHigh","CHECK_LEVEL":"CONCEPT","CHECK_DESCRIPTION":"For the combination of CONCEPT_ID  3026782 (Osmolality of Urine) and UNIT_CONCEPT_ID 8605 (milliosmole), the number and percent of records that have a value higher than    1000.0.","CDM_TABLE_NAME":"MEASUREMENT","CDM_FIELD_NAME":"MEASUREMENT_CONCEPT_ID","CONCEPT_ID":" 3026782","UNIT_CONCEPT_ID":"8605","SQL_FILE":"concept_plausible_value_high.sql","CATEGORY":"Plausibility","SUBCATEGORY":"Atemporal","CONTEXT":"Verification","checkId":2643,"FAILED":0,"THRESHOLD_VALUE":5,"_row":"19.662"},{"NUM_VIOLATED_ROWS":0,"PCT_VIOLATED_ROWS":0,"NUM_DENOMINATOR_ROWS":0,"EXECUTION_TIME":"1.417965 secs","QUERY_TEXT":"\r\n/*********\r\nCONCEPT LEVEL check:\r\nPLAUSIBLE_VALUE_HIGH - find any MEASUREMENT records that have VALUE_AS_NUMBER with non-null value > plausible high value\r\n\r\nParameters used in this template:\r\ncdmDatabaseSchema = cdm_ibm_mdcd_v993.dbo\r\nconceptId =  3026782\r\nunitConceptId = 8862\r\nplausibleValueHigh =    1000.0\r\n\r\n**********/\r\n\r\n\r\nSELECT num_violated_rows, CASE WHEN denominator.num_rows = 0 THEN 0 ELSE 1.0*num_violated_rows/denominator.num_rows END  AS pct_violated_rows,\r\n  denominator.num_rows as num_denominator_rows\r\nFROM\r\n(\r\n\tSELECT COUNT_BIG(*) AS num_violated_rows\r\n\tFROM\r\n\t(\r\n\t\tSELECT m.* \r\n\t\tFROM cdm_ibm_mdcd_v993.dbo.measurement m\r\n\t\t\r\n\t\tWHERE m.measurement_concept_id =  3026782\r\n\t\tAND m.unit_concept_id = 8862\r\n\t\tAND m.value_as_number IS NOT NULL\r\n\t\tAND m.value_as_number >    1000.0\r\n\t) violated_rows\r\n) violated_row_count,\r\n( \r\n\tSELECT COUNT_BIG(*) AS num_rows\r\n\tFROM cdm_ibm_mdcd_v993.dbo.measurement m\r\n\t\r\n\tWHERE measurement_concept_id =  3026782\r\n\tAND unit_concept_id = 8862\r\n\tAND value_as_number IS NOT NULL\r\n) denominator\r\n;","CHECK_NAME":"plausibleValueHigh","CHECK_LEVEL":"CONCEPT","CHECK_DESCRIPTION":"For the combination of CONCEPT_ID  3026782 (Osmolality of Urine) and UNIT_CONCEPT_ID 8862 (milliosmole per kilogram), the number and percent of records that have a value higher than    1000.0.","CDM_TABLE_NAME":"MEASUREMENT","CDM_FIELD_NAME":"MEASUREMENT_CONCEPT_ID","CONCEPT_ID":" 3026782","UNIT_CONCEPT_ID":"8862","SQL_FILE":"concept_plausible_value_high.sql","CATEGORY":"Plausibility","SUBCATEGORY":"Atemporal","CONTEXT":"Verification","checkId":2644,"FAILED":0,"THRESHOLD_VALUE":5,"_row":"19.663"},{"NUM_VIOLATED_ROWS":0,"PCT_VIOLATED_ROWS":0,"NUM_DENOMINATOR_ROWS":0,"EXECUTION_TIME":"0.666978 secs","QUERY_TEXT":"\r\n/*********\r\nCONCEPT LEVEL check:\r\nPLAUSIBLE_VALUE_HIGH - find any MEASUREMENT records that have VALUE_AS_NUMBER with non-null value > plausible high value\r\n\r\nParameters used in this template:\r\ncdmDatabaseSchema = cdm_ibm_mdcd_v993.dbo\r\nconceptId =  3026782\r\nunitConceptId = 9591\r\nplausibleValueHigh =    1000.0\r\n\r\n**********/\r\n\r\n\r\nSELECT num_violated_rows, CASE WHEN denominator.num_rows = 0 THEN 0 ELSE 1.0*num_violated_rows/denominator.num_rows END  AS pct_violated_rows,\r\n  denominator.num_rows as num_denominator_rows\r\nFROM\r\n(\r\n\tSELECT COUNT_BIG(*) AS num_violated_rows\r\n\tFROM\r\n\t(\r\n\t\tSELECT m.* \r\n\t\tFROM cdm_ibm_mdcd_v993.dbo.measurement m\r\n\t\t\r\n\t\tWHERE m.measurement_concept_id =  3026782\r\n\t\tAND m.unit_concept_id = 9591\r\n\t\tAND m.value_as_number IS NOT NULL\r\n\t\tAND m.value_as_number >    1000.0\r\n\t) violated_rows\r\n) violated_row_count,\r\n( \r\n\tSELECT COUNT_BIG(*) AS num_rows\r\n\tFROM cdm_ibm_mdcd_v993.dbo.measurement m\r\n\t\r\n\tWHERE measurement_concept_id =  3026782\r\n\tAND unit_concept_id = 9591\r\n\tAND value_as_number IS NOT NULL\r\n) denominator\r\n;","CHECK_NAME":"plausibleValueHigh","CHECK_LEVEL":"CONCEPT","CHECK_DESCRIPTION":"For the combination of CONCEPT_ID  3026782 (Osmolality of Urine) and UNIT_CONCEPT_ID 9591 (milliosmole per liter), the number and percent of records that have a value higher than    1000.0.","CDM_TABLE_NAME":"MEASUREMENT","CDM_FIELD_NAME":"MEASUREMENT_CONCEPT_ID","CONCEPT_ID":" 3026782","UNIT_CONCEPT_ID":"9591","SQL_FILE":"concept_plausible_value_high.sql","CATEGORY":"Plausibility","SUBCATEGORY":"Atemporal","CONTEXT":"Verification","checkId":2645,"FAILED":0,"THRESHOLD_VALUE":5,"_row":"19.664"},{"NUM_VIOLATED_ROWS":0,"PCT_VIOLATED_ROWS":0,"NUM_DENOMINATOR_ROWS":0,"EXECUTION_TIME":"0.617975 secs","QUERY_TEXT":"\r\n/*********\r\nCONCEPT LEVEL check:\r\nPLAUSIBLE_VALUE_HIGH - find any MEASUREMENT records that have VALUE_AS_NUMBER with non-null value > plausible high value\r\n\r\nParameters used in this template:\r\ncdmDatabaseSchema = cdm_ibm_mdcd_v993.dbo\r\nconceptId =  3026910\r\nunitConceptId = 8510\r\nplausibleValueHigh =      60.0\r\n\r\n**********/\r\n\r\n\r\nSELECT num_violated_rows, CASE WHEN denominator.num_rows = 0 THEN 0 ELSE 1.0*num_violated_rows/denominator.num_rows END  AS pct_violated_rows,\r\n  denominator.num_rows as num_denominator_rows\r\nFROM\r\n(\r\n\tSELECT COUNT_BIG(*) AS num_violated_rows\r\n\tFROM\r\n\t(\r\n\t\tSELECT m.* \r\n\t\tFROM cdm_ibm_mdcd_v993.dbo.measurement m\r\n\t\t\r\n\t\tWHERE m.measurement_concept_id =  3026910\r\n\t\tAND m.unit_concept_id = 8510\r\n\t\tAND m.value_as_number IS NOT NULL\r\n\t\tAND m.value_as_number >      60.0\r\n\t) violated_rows\r\n) violated_row_count,\r\n( \r\n\tSELECT COUNT_BIG(*) AS num_rows\r\n\tFROM cdm_ibm_mdcd_v993.dbo.measurement m\r\n\t\r\n\tWHERE measurement_concept_id =  3026910\r\n\tAND unit_concept_id = 8510\r\n\tAND value_as_number IS NOT NULL\r\n) denominator\r\n;","CHECK_NAME":"plausibleValueHigh","CHECK_LEVEL":"CONCEPT","CHECK_DESCRIPTION":"For the combination of CONCEPT_ID  3026910 (Gamma glutamyl transferase [Enzymatic activity/volume] in Serum or Plasma) and UNIT_CONCEPT_ID 8510 (unit), the number and percent of records that have a value higher than      60.0.","CDM_TABLE_NAME":"MEASUREMENT","CDM_FIELD_NAME":"MEASUREMENT_CONCEPT_ID","CONCEPT_ID":" 3026910","UNIT_CONCEPT_ID":"8510","SQL_FILE":"concept_plausible_value_high.sql","CATEGORY":"Plausibility","SUBCATEGORY":"Atemporal","CONTEXT":"Verification","checkId":2646,"FAILED":0,"THRESHOLD_VALUE":5,"_row":"19.665"},{"NUM_VIOLATED_ROWS":0,"PCT_VIOLATED_ROWS":0,"NUM_DENOMINATOR_ROWS":0,"EXECUTION_TIME":"1.408969 secs","QUERY_TEXT":"\r\n/*********\r\nCONCEPT LEVEL check:\r\nPLAUSIBLE_VALUE_HIGH - find any MEASUREMENT records that have VALUE_AS_NUMBER with non-null value > plausible high value\r\n\r\nParameters used in this template:\r\ncdmDatabaseSchema = cdm_ibm_mdcd_v993.dbo\r\nconceptId =  3026910\r\nunitConceptId = 8645\r\nplausibleValueHigh =      80.0\r\n\r\n**********/\r\n\r\n\r\nSELECT num_violated_rows, CASE WHEN denominator.num_rows = 0 THEN 0 ELSE 1.0*num_violated_rows/denominator.num_rows END  AS pct_violated_rows,\r\n  denominator.num_rows as num_denominator_rows\r\nFROM\r\n(\r\n\tSELECT COUNT_BIG(*) AS num_violated_rows\r\n\tFROM\r\n\t(\r\n\t\tSELECT m.* \r\n\t\tFROM cdm_ibm_mdcd_v993.dbo.measurement m\r\n\t\t\r\n\t\tWHERE m.measurement_concept_id =  3026910\r\n\t\tAND m.unit_concept_id = 8645\r\n\t\tAND m.value_as_number IS NOT NULL\r\n\t\tAND m.value_as_number >      80.0\r\n\t) violated_rows\r\n) violated_row_count,\r\n( \r\n\tSELECT COUNT_BIG(*) AS num_rows\r\n\tFROM cdm_ibm_mdcd_v993.dbo.measurement m\r\n\t\r\n\tWHERE measurement_concept_id =  3026910\r\n\tAND unit_concept_id = 8645\r\n\tAND value_as_number IS NOT NULL\r\n) denominator\r\n;","CHECK_NAME":"plausibleValueHigh","CHECK_LEVEL":"CONCEPT","CHECK_DESCRIPTION":"For the combination of CONCEPT_ID  3026910 (Gamma glutamyl transferase [Enzymatic activity/volume] in Serum or Plasma) and UNIT_CONCEPT_ID 8645 (unit per liter), the number and percent of records that have a value higher than      80.0.","CDM_TABLE_NAME":"MEASUREMENT","CDM_FIELD_NAME":"MEASUREMENT_CONCEPT_ID","CONCEPT_ID":" 3026910","UNIT_CONCEPT_ID":"8645","SQL_FILE":"concept_plausible_value_high.sql","CATEGORY":"Plausibility","SUBCATEGORY":"Atemporal","CONTEXT":"Verification","checkId":2647,"FAILED":0,"THRESHOLD_VALUE":5,"_row":"19.666"},{"NUM_VIOLATED_ROWS":0,"PCT_VIOLATED_ROWS":0,"NUM_DENOMINATOR_ROWS":0,"EXECUTION_TIME":"0.584972 secs","QUERY_TEXT":"\r\n/*********\r\nCONCEPT LEVEL check:\r\nPLAUSIBLE_VALUE_HIGH - find any MEASUREMENT records that have VALUE_AS_NUMBER with non-null value > plausible high value\r\n\r\nParameters used in this template:\r\ncdmDatabaseSchema = cdm_ibm_mdcd_v993.dbo\r\nconceptId =  3026910\r\nunitConceptId = 8859\r\nplausibleValueHigh =      70.0\r\n\r\n**********/\r\n\r\n\r\nSELECT num_violated_rows, CASE WHEN denominator.num_rows = 0 THEN 0 ELSE 1.0*num_violated_rows/denominator.num_rows END  AS pct_violated_rows,\r\n  denominator.num_rows as num_denominator_rows\r\nFROM\r\n(\r\n\tSELECT COUNT_BIG(*) AS num_violated_rows\r\n\tFROM\r\n\t(\r\n\t\tSELECT m.* \r\n\t\tFROM cdm_ibm_mdcd_v993.dbo.measurement m\r\n\t\t\r\n\t\tWHERE m.measurement_concept_id =  3026910\r\n\t\tAND m.unit_concept_id = 8859\r\n\t\tAND m.value_as_number IS NOT NULL\r\n\t\tAND m.value_as_number >      70.0\r\n\t) violated_rows\r\n) violated_row_count,\r\n( \r\n\tSELECT COUNT_BIG(*) AS num_rows\r\n\tFROM cdm_ibm_mdcd_v993.dbo.measurement m\r\n\t\r\n\tWHERE measurement_concept_id =  3026910\r\n\tAND unit_concept_id = 8859\r\n\tAND value_as_number IS NOT NULL\r\n) denominator\r\n;","CHECK_NAME":"plausibleValueHigh","CHECK_LEVEL":"CONCEPT","CHECK_DESCRIPTION":"For the combination of CONCEPT_ID  3026910 (Gamma glutamyl transferase [Enzymatic activity/volume] in Serum or Plasma) and UNIT_CONCEPT_ID 8859 (microgram per milliliter), the number and percent of records that have a value higher than      70.0.","CDM_TABLE_NAME":"MEASUREMENT","CDM_FIELD_NAME":"MEASUREMENT_CONCEPT_ID","CONCEPT_ID":" 3026910","UNIT_CONCEPT_ID":"8859","SQL_FILE":"concept_plausible_value_high.sql","CATEGORY":"Plausibility","SUBCATEGORY":"Atemporal","CONTEXT":"Verification","checkId":2648,"FAILED":0,"THRESHOLD_VALUE":5,"_row":"19.667"},{"NUM_VIOLATED_ROWS":0,"PCT_VIOLATED_ROWS":0,"NUM_DENOMINATOR_ROWS":0,"EXECUTION_TIME":"0.493992 secs","QUERY_TEXT":"\r\n/*********\r\nCONCEPT LEVEL check:\r\nPLAUSIBLE_VALUE_HIGH - find any MEASUREMENT records that have VALUE_AS_NUMBER with non-null value > plausible high value\r\n\r\nParameters used in this template:\r\ncdmDatabaseSchema = cdm_ibm_mdcd_v993.dbo\r\nconceptId =  3026910\r\nunitConceptId = 8923\r\nplausibleValueHigh =      90.0\r\n\r\n**********/\r\n\r\n\r\nSELECT num_violated_rows, CASE WHEN denominator.num_rows = 0 THEN 0 ELSE 1.0*num_violated_rows/denominator.num_rows END  AS pct_violated_rows,\r\n  denominator.num_rows as num_denominator_rows\r\nFROM\r\n(\r\n\tSELECT COUNT_BIG(*) AS num_violated_rows\r\n\tFROM\r\n\t(\r\n\t\tSELECT m.* \r\n\t\tFROM cdm_ibm_mdcd_v993.dbo.measurement m\r\n\t\t\r\n\t\tWHERE m.measurement_concept_id =  3026910\r\n\t\tAND m.unit_concept_id = 8923\r\n\t\tAND m.value_as_number IS NOT NULL\r\n\t\tAND m.value_as_number >      90.0\r\n\t) violated_rows\r\n) violated_row_count,\r\n( \r\n\tSELECT COUNT_BIG(*) AS num_rows\r\n\tFROM cdm_ibm_mdcd_v993.dbo.measurement m\r\n\t\r\n\tWHERE measurement_concept_id =  3026910\r\n\tAND unit_concept_id = 8923\r\n\tAND value_as_number IS NOT NULL\r\n) denominator\r\n;","CHECK_NAME":"plausibleValueHigh","CHECK_LEVEL":"CONCEPT","CHECK_DESCRIPTION":"For the combination of CONCEPT_ID  3026910 (Gamma glutamyl transferase [Enzymatic activity/volume] in Serum or Plasma) and UNIT_CONCEPT_ID 8923 (international unit per liter), the number and percent of records that have a value higher than      90.0.","CDM_TABLE_NAME":"MEASUREMENT","CDM_FIELD_NAME":"MEASUREMENT_CONCEPT_ID","CONCEPT_ID":" 3026910","UNIT_CONCEPT_ID":"8923","SQL_FILE":"concept_plausible_value_high.sql","CATEGORY":"Plausibility","SUBCATEGORY":"Atemporal","CONTEXT":"Verification","checkId":2649,"FAILED":0,"THRESHOLD_VALUE":5,"_row":"19.668"},{"NUM_VIOLATED_ROWS":0,"PCT_VIOLATED_ROWS":0,"NUM_DENOMINATOR_ROWS":0,"EXECUTION_TIME":"0.723973 secs","QUERY_TEXT":"\r\n/*********\r\nCONCEPT LEVEL check:\r\nPLAUSIBLE_VALUE_HIGH - find any MEASUREMENT records that have VALUE_AS_NUMBER with non-null value > plausible high value\r\n\r\nParameters used in this template:\r\ncdmDatabaseSchema = cdm_ibm_mdcd_v993.dbo\r\nconceptId =  3026925\r\nunitConceptId = 8729\r\nplausibleValueHigh =      10.0\r\n\r\n**********/\r\n\r\n\r\nSELECT num_violated_rows, CASE WHEN denominator.num_rows = 0 THEN 0 ELSE 1.0*num_violated_rows/denominator.num_rows END  AS pct_violated_rows,\r\n  denominator.num_rows as num_denominator_rows\r\nFROM\r\n(\r\n\tSELECT COUNT_BIG(*) AS num_violated_rows\r\n\tFROM\r\n\t(\r\n\t\tSELECT m.* \r\n\t\tFROM cdm_ibm_mdcd_v993.dbo.measurement m\r\n\t\t\r\n\t\tWHERE m.measurement_concept_id =  3026925\r\n\t\tAND m.unit_concept_id = 8729\r\n\t\tAND m.value_as_number IS NOT NULL\r\n\t\tAND m.value_as_number >      10.0\r\n\t) violated_rows\r\n) violated_row_count,\r\n( \r\n\tSELECT COUNT_BIG(*) AS num_rows\r\n\tFROM cdm_ibm_mdcd_v993.dbo.measurement m\r\n\t\r\n\tWHERE measurement_concept_id =  3026925\r\n\tAND unit_concept_id = 8729\r\n\tAND value_as_number IS NOT NULL\r\n) denominator\r\n;","CHECK_NAME":"plausibleValueHigh","CHECK_LEVEL":"CONCEPT","CHECK_DESCRIPTION":"For the combination of CONCEPT_ID  3026925 (Triiodothyronine (T3) Free [Mass/volume] in Serum or Plasma) and UNIT_CONCEPT_ID 8729 (picomole per liter), the number and percent of records that have a value higher than      10.0.","CDM_TABLE_NAME":"MEASUREMENT","CDM_FIELD_NAME":"MEASUREMENT_CONCEPT_ID","CONCEPT_ID":" 3026925","UNIT_CONCEPT_ID":"8729","SQL_FILE":"concept_plausible_value_high.sql","CATEGORY":"Plausibility","SUBCATEGORY":"Atemporal","CONTEXT":"Verification","checkId":2650,"FAILED":0,"THRESHOLD_VALUE":5,"_row":"19.669"},{"NUM_VIOLATED_ROWS":0,"PCT_VIOLATED_ROWS":0,"NUM_DENOMINATOR_ROWS":0,"EXECUTION_TIME":"0.658986 secs","QUERY_TEXT":"\r\n/*********\r\nCONCEPT LEVEL check:\r\nPLAUSIBLE_VALUE_HIGH - find any MEASUREMENT records that have VALUE_AS_NUMBER with non-null value > plausible high value\r\n\r\nParameters used in this template:\r\ncdmDatabaseSchema = cdm_ibm_mdcd_v993.dbo\r\nconceptId =  3026925\r\nunitConceptId = 8820\r\nplausibleValueHigh =   10000.0\r\n\r\n**********/\r\n\r\n\r\nSELECT num_violated_rows, CASE WHEN denominator.num_rows = 0 THEN 0 ELSE 1.0*num_violated_rows/denominator.num_rows END  AS pct_violated_rows,\r\n  denominator.num_rows as num_denominator_rows\r\nFROM\r\n(\r\n\tSELECT COUNT_BIG(*) AS num_violated_rows\r\n\tFROM\r\n\t(\r\n\t\tSELECT m.* \r\n\t\tFROM cdm_ibm_mdcd_v993.dbo.measurement m\r\n\t\t\r\n\t\tWHERE m.measurement_concept_id =  3026925\r\n\t\tAND m.unit_concept_id = 8820\r\n\t\tAND m.value_as_number IS NOT NULL\r\n\t\tAND m.value_as_number >   10000.0\r\n\t) violated_rows\r\n) violated_row_count,\r\n( \r\n\tSELECT COUNT_BIG(*) AS num_rows\r\n\tFROM cdm_ibm_mdcd_v993.dbo.measurement m\r\n\t\r\n\tWHERE measurement_concept_id =  3026925\r\n\tAND unit_concept_id = 8820\r\n\tAND value_as_number IS NOT NULL\r\n) denominator\r\n;","CHECK_NAME":"plausibleValueHigh","CHECK_LEVEL":"CONCEPT","CHECK_DESCRIPTION":"For the combination of CONCEPT_ID  3026925 (Triiodothyronine (T3) Free [Mass/volume] in Serum or Plasma) and UNIT_CONCEPT_ID 8820 (picogram per deciliter), the number and percent of records that have a value higher than   10000.0.","CDM_TABLE_NAME":"MEASUREMENT","CDM_FIELD_NAME":"MEASUREMENT_CONCEPT_ID","CONCEPT_ID":" 3026925","UNIT_CONCEPT_ID":"8820","SQL_FILE":"concept_plausible_value_high.sql","CATEGORY":"Plausibility","SUBCATEGORY":"Atemporal","CONTEXT":"Verification","checkId":2651,"FAILED":0,"THRESHOLD_VALUE":5,"_row":"19.670"},{"NUM_VIOLATED_ROWS":0,"PCT_VIOLATED_ROWS":0,"NUM_DENOMINATOR_ROWS":0,"EXECUTION_TIME":"0.562985 secs","QUERY_TEXT":"\r\n/*********\r\nCONCEPT LEVEL check:\r\nPLAUSIBLE_VALUE_HIGH - find any MEASUREMENT records that have VALUE_AS_NUMBER with non-null value > plausible high value\r\n\r\nParameters used in this template:\r\ncdmDatabaseSchema = cdm_ibm_mdcd_v993.dbo\r\nconceptId =  3026925\r\nunitConceptId = 8845\r\nplausibleValueHigh =     100.0\r\n\r\n**********/\r\n\r\n\r\nSELECT num_violated_rows, CASE WHEN denominator.num_rows = 0 THEN 0 ELSE 1.0*num_violated_rows/denominator.num_rows END  AS pct_violated_rows,\r\n  denominator.num_rows as num_denominator_rows\r\nFROM\r\n(\r\n\tSELECT COUNT_BIG(*) AS num_violated_rows\r\n\tFROM\r\n\t(\r\n\t\tSELECT m.* \r\n\t\tFROM cdm_ibm_mdcd_v993.dbo.measurement m\r\n\t\t\r\n\t\tWHERE m.measurement_concept_id =  3026925\r\n\t\tAND m.unit_concept_id = 8845\r\n\t\tAND m.value_as_number IS NOT NULL\r\n\t\tAND m.value_as_number >     100.0\r\n\t) violated_rows\r\n) violated_row_count,\r\n( \r\n\tSELECT COUNT_BIG(*) AS num_rows\r\n\tFROM cdm_ibm_mdcd_v993.dbo.measurement m\r\n\t\r\n\tWHERE measurement_concept_id =  3026925\r\n\tAND unit_concept_id = 8845\r\n\tAND value_as_number IS NOT NULL\r\n) denominator\r\n;","CHECK_NAME":"plausibleValueHigh","CHECK_LEVEL":"CONCEPT","CHECK_DESCRIPTION":"For the combination of CONCEPT_ID  3026925 (Triiodothyronine (T3) Free [Mass/volume] in Serum or Plasma) and UNIT_CONCEPT_ID 8845 (picogram per milliliter), the number and percent of records that have a value higher than     100.0.","CDM_TABLE_NAME":"MEASUREMENT","CDM_FIELD_NAME":"MEASUREMENT_CONCEPT_ID","CONCEPT_ID":" 3026925","UNIT_CONCEPT_ID":"8845","SQL_FILE":"concept_plausible_value_high.sql","CATEGORY":"Plausibility","SUBCATEGORY":"Atemporal","CONTEXT":"Verification","checkId":2652,"FAILED":0,"THRESHOLD_VALUE":5,"_row":"19.671"},{"NUM_VIOLATED_ROWS":0,"PCT_VIOLATED_ROWS":0,"NUM_DENOMINATOR_ROWS":0,"EXECUTION_TIME":"0.603975 secs","QUERY_TEXT":"\r\n/*********\r\nCONCEPT LEVEL check:\r\nPLAUSIBLE_VALUE_HIGH - find any MEASUREMENT records that have VALUE_AS_NUMBER with non-null value > plausible high value\r\n\r\nParameters used in this template:\r\ncdmDatabaseSchema = cdm_ibm_mdcd_v993.dbo\r\nconceptId =  3027035\r\nunitConceptId = 8723\r\nplausibleValueHigh =    1000.0\r\n\r\n**********/\r\n\r\n\r\nSELECT num_violated_rows, CASE WHEN denominator.num_rows = 0 THEN 0 ELSE 1.0*num_violated_rows/denominator.num_rows END  AS pct_violated_rows,\r\n  denominator.num_rows as num_denominator_rows\r\nFROM\r\n(\r\n\tSELECT COUNT_BIG(*) AS num_violated_rows\r\n\tFROM\r\n\t(\r\n\t\tSELECT m.* \r\n\t\tFROM cdm_ibm_mdcd_v993.dbo.measurement m\r\n\t\t\r\n\t\tWHERE m.measurement_concept_id =  3027035\r\n\t\tAND m.unit_concept_id = 8723\r\n\t\tAND m.value_as_number IS NOT NULL\r\n\t\tAND m.value_as_number >    1000.0\r\n\t) violated_rows\r\n) violated_row_count,\r\n( \r\n\tSELECT COUNT_BIG(*) AS num_rows\r\n\tFROM cdm_ibm_mdcd_v993.dbo.measurement m\r\n\t\r\n\tWHERE measurement_concept_id =  3027035\r\n\tAND unit_concept_id = 8723\r\n\tAND value_as_number IS NOT NULL\r\n) denominator\r\n;","CHECK_NAME":"plausibleValueHigh","CHECK_LEVEL":"CONCEPT","CHECK_DESCRIPTION":"For the combination of CONCEPT_ID  3027035 (Albumin [Mass/time] in 24 hour Urine) and UNIT_CONCEPT_ID 8723 (milligram per gram), the number and percent of records that have a value higher than    1000.0.","CDM_TABLE_NAME":"MEASUREMENT","CDM_FIELD_NAME":"MEASUREMENT_CONCEPT_ID","CONCEPT_ID":" 3027035","UNIT_CONCEPT_ID":"8723","SQL_FILE":"concept_plausible_value_high.sql","CATEGORY":"Plausibility","SUBCATEGORY":"Atemporal","CONTEXT":"Verification","checkId":2653,"FAILED":0,"THRESHOLD_VALUE":5,"_row":"19.672"},{"NUM_VIOLATED_ROWS":0,"PCT_VIOLATED_ROWS":0,"NUM_DENOMINATOR_ROWS":0,"EXECUTION_TIME":"0.627998 secs","QUERY_TEXT":"\r\n/*********\r\nCONCEPT LEVEL check:\r\nPLAUSIBLE_VALUE_HIGH - find any MEASUREMENT records that have VALUE_AS_NUMBER with non-null value > plausible high value\r\n\r\nParameters used in this template:\r\ncdmDatabaseSchema = cdm_ibm_mdcd_v993.dbo\r\nconceptId =  3027035\r\nunitConceptId = 8840\r\nplausibleValueHigh =    1000.0\r\n\r\n**********/\r\n\r\n\r\nSELECT num_violated_rows, CASE WHEN denominator.num_rows = 0 THEN 0 ELSE 1.0*num_violated_rows/denominator.num_rows END  AS pct_violated_rows,\r\n  denominator.num_rows as num_denominator_rows\r\nFROM\r\n(\r\n\tSELECT COUNT_BIG(*) AS num_violated_rows\r\n\tFROM\r\n\t(\r\n\t\tSELECT m.* \r\n\t\tFROM cdm_ibm_mdcd_v993.dbo.measurement m\r\n\t\t\r\n\t\tWHERE m.measurement_concept_id =  3027035\r\n\t\tAND m.unit_concept_id = 8840\r\n\t\tAND m.value_as_number IS NOT NULL\r\n\t\tAND m.value_as_number >    1000.0\r\n\t) violated_rows\r\n) violated_row_count,\r\n( \r\n\tSELECT COUNT_BIG(*) AS num_rows\r\n\tFROM cdm_ibm_mdcd_v993.dbo.measurement m\r\n\t\r\n\tWHERE measurement_concept_id =  3027035\r\n\tAND unit_concept_id = 8840\r\n\tAND value_as_number IS NOT NULL\r\n) denominator\r\n;","CHECK_NAME":"plausibleValueHigh","CHECK_LEVEL":"CONCEPT","CHECK_DESCRIPTION":"For the combination of CONCEPT_ID  3027035 (Albumin [Mass/time] in 24 hour Urine) and UNIT_CONCEPT_ID 8840 (milligram per deciliter), the number and percent of records that have a value higher than    1000.0.","CDM_TABLE_NAME":"MEASUREMENT","CDM_FIELD_NAME":"MEASUREMENT_CONCEPT_ID","CONCEPT_ID":" 3027035","UNIT_CONCEPT_ID":"8840","SQL_FILE":"concept_plausible_value_high.sql","CATEGORY":"Plausibility","SUBCATEGORY":"Atemporal","CONTEXT":"Verification","checkId":2654,"FAILED":0,"THRESHOLD_VALUE":5,"_row":"19.673"},{"NUM_VIOLATED_ROWS":0,"PCT_VIOLATED_ROWS":0,"NUM_DENOMINATOR_ROWS":0,"EXECUTION_TIME":"0.641928 secs","QUERY_TEXT":"\r\n/*********\r\nCONCEPT LEVEL check:\r\nPLAUSIBLE_VALUE_HIGH - find any MEASUREMENT records that have VALUE_AS_NUMBER with non-null value > plausible high value\r\n\r\nParameters used in this template:\r\ncdmDatabaseSchema = cdm_ibm_mdcd_v993.dbo\r\nconceptId =  3027035\r\nunitConceptId = 8859\r\nplausibleValueHigh =    1000.0\r\n\r\n**********/\r\n\r\n\r\nSELECT num_violated_rows, CASE WHEN denominator.num_rows = 0 THEN 0 ELSE 1.0*num_violated_rows/denominator.num_rows END  AS pct_violated_rows,\r\n  denominator.num_rows as num_denominator_rows\r\nFROM\r\n(\r\n\tSELECT COUNT_BIG(*) AS num_violated_rows\r\n\tFROM\r\n\t(\r\n\t\tSELECT m.* \r\n\t\tFROM cdm_ibm_mdcd_v993.dbo.measurement m\r\n\t\t\r\n\t\tWHERE m.measurement_concept_id =  3027035\r\n\t\tAND m.unit_concept_id = 8859\r\n\t\tAND m.value_as_number IS NOT NULL\r\n\t\tAND m.value_as_number >    1000.0\r\n\t) violated_rows\r\n) violated_row_count,\r\n( \r\n\tSELECT COUNT_BIG(*) AS num_rows\r\n\tFROM cdm_ibm_mdcd_v993.dbo.measurement m\r\n\t\r\n\tWHERE measurement_concept_id =  3027035\r\n\tAND unit_concept_id = 8859\r\n\tAND value_as_number IS NOT NULL\r\n) denominator\r\n;","CHECK_NAME":"plausibleValueHigh","CHECK_LEVEL":"CONCEPT","CHECK_DESCRIPTION":"For the combination of CONCEPT_ID  3027035 (Albumin [Mass/time] in 24 hour Urine) and UNIT_CONCEPT_ID 8859 (microgram per milliliter), the number and percent of records that have a value higher than    1000.0.","CDM_TABLE_NAME":"MEASUREMENT","CDM_FIELD_NAME":"MEASUREMENT_CONCEPT_ID","CONCEPT_ID":" 3027035","UNIT_CONCEPT_ID":"8859","SQL_FILE":"concept_plausible_value_high.sql","CATEGORY":"Plausibility","SUBCATEGORY":"Atemporal","CONTEXT":"Verification","checkId":2655,"FAILED":0,"THRESHOLD_VALUE":5,"_row":"19.674"},{"NUM_VIOLATED_ROWS":0,"PCT_VIOLATED_ROWS":0,"NUM_DENOMINATOR_ROWS":0,"EXECUTION_TIME":"0.536970 secs","QUERY_TEXT":"\r\n/*********\r\nCONCEPT LEVEL check:\r\nPLAUSIBLE_VALUE_HIGH - find any MEASUREMENT records that have VALUE_AS_NUMBER with non-null value > plausible high value\r\n\r\nParameters used in this template:\r\ncdmDatabaseSchema = cdm_ibm_mdcd_v993.dbo\r\nconceptId =  3027035\r\nunitConceptId = 8909\r\nplausibleValueHigh =    1000.0\r\n\r\n**********/\r\n\r\n\r\nSELECT num_violated_rows, CASE WHEN denominator.num_rows = 0 THEN 0 ELSE 1.0*num_violated_rows/denominator.num_rows END  AS pct_violated_rows,\r\n  denominator.num_rows as num_denominator_rows\r\nFROM\r\n(\r\n\tSELECT COUNT_BIG(*) AS num_violated_rows\r\n\tFROM\r\n\t(\r\n\t\tSELECT m.* \r\n\t\tFROM cdm_ibm_mdcd_v993.dbo.measurement m\r\n\t\t\r\n\t\tWHERE m.measurement_concept_id =  3027035\r\n\t\tAND m.unit_concept_id = 8909\r\n\t\tAND m.value_as_number IS NOT NULL\r\n\t\tAND m.value_as_number >    1000.0\r\n\t) violated_rows\r\n) violated_row_count,\r\n( \r\n\tSELECT COUNT_BIG(*) AS num_rows\r\n\tFROM cdm_ibm_mdcd_v993.dbo.measurement m\r\n\t\r\n\tWHERE measurement_concept_id =  3027035\r\n\tAND unit_concept_id = 8909\r\n\tAND value_as_number IS NOT NULL\r\n) denominator\r\n;","CHECK_NAME":"plausibleValueHigh","CHECK_LEVEL":"CONCEPT","CHECK_DESCRIPTION":"For the combination of CONCEPT_ID  3027035 (Albumin [Mass/time] in 24 hour Urine) and UNIT_CONCEPT_ID 8909 (milligram per 24 hours), the number and percent of records that have a value higher than    1000.0.","CDM_TABLE_NAME":"MEASUREMENT","CDM_FIELD_NAME":"MEASUREMENT_CONCEPT_ID","CONCEPT_ID":" 3027035","UNIT_CONCEPT_ID":"8909","SQL_FILE":"concept_plausible_value_high.sql","CATEGORY":"Plausibility","SUBCATEGORY":"Atemporal","CONTEXT":"Verification","checkId":2656,"FAILED":0,"THRESHOLD_VALUE":5,"_row":"19.675"},{"NUM_VIOLATED_ROWS":0,"PCT_VIOLATED_ROWS":0,"NUM_DENOMINATOR_ROWS":0,"EXECUTION_TIME":"0.589988 secs","QUERY_TEXT":"\r\n/*********\r\nCONCEPT LEVEL check:\r\nPLAUSIBLE_VALUE_HIGH - find any MEASUREMENT records that have VALUE_AS_NUMBER with non-null value > plausible high value\r\n\r\nParameters used in this template:\r\ncdmDatabaseSchema = cdm_ibm_mdcd_v993.dbo\r\nconceptId =  3027114\r\nunitConceptId = 8713\r\nplausibleValueHigh =      36.0\r\n\r\n**********/\r\n\r\n\r\nSELECT num_violated_rows, CASE WHEN denominator.num_rows = 0 THEN 0 ELSE 1.0*num_violated_rows/denominator.num_rows END  AS pct_violated_rows,\r\n  denominator.num_rows as num_denominator_rows\r\nFROM\r\n(\r\n\tSELECT COUNT_BIG(*) AS num_violated_rows\r\n\tFROM\r\n\t(\r\n\t\tSELECT m.* \r\n\t\tFROM cdm_ibm_mdcd_v993.dbo.measurement m\r\n\t\t\r\n\t\tWHERE m.measurement_concept_id =  3027114\r\n\t\tAND m.unit_concept_id = 8713\r\n\t\tAND m.value_as_number IS NOT NULL\r\n\t\tAND m.value_as_number >      36.0\r\n\t) violated_rows\r\n) violated_row_count,\r\n( \r\n\tSELECT COUNT_BIG(*) AS num_rows\r\n\tFROM cdm_ibm_mdcd_v993.dbo.measurement m\r\n\t\r\n\tWHERE measurement_concept_id =  3027114\r\n\tAND unit_concept_id = 8713\r\n\tAND value_as_number IS NOT NULL\r\n) denominator\r\n;","CHECK_NAME":"plausibleValueHigh","CHECK_LEVEL":"CONCEPT","CHECK_DESCRIPTION":"For the combination of CONCEPT_ID  3027114 (Cholesterol [Mass/volume] in Serum or Plasma) and UNIT_CONCEPT_ID 8713 (gram per deciliter), the number and percent of records that have a value higher than      36.0.","CDM_TABLE_NAME":"MEASUREMENT","CDM_FIELD_NAME":"MEASUREMENT_CONCEPT_ID","CONCEPT_ID":" 3027114","UNIT_CONCEPT_ID":"8713","SQL_FILE":"concept_plausible_value_high.sql","CATEGORY":"Plausibility","SUBCATEGORY":"Atemporal","CONTEXT":"Verification","checkId":2657,"FAILED":0,"THRESHOLD_VALUE":5,"_row":"19.676"},{"NUM_VIOLATED_ROWS":0,"PCT_VIOLATED_ROWS":0,"NUM_DENOMINATOR_ROWS":0,"EXECUTION_TIME":"0.719976 secs","QUERY_TEXT":"\r\n/*********\r\nCONCEPT LEVEL check:\r\nPLAUSIBLE_VALUE_HIGH - find any MEASUREMENT records that have VALUE_AS_NUMBER with non-null value > plausible high value\r\n\r\nParameters used in this template:\r\ncdmDatabaseSchema = cdm_ibm_mdcd_v993.dbo\r\nconceptId =  3027114\r\nunitConceptId = 8753\r\nplausibleValueHigh =      69.0\r\n\r\n**********/\r\n\r\n\r\nSELECT num_violated_rows, CASE WHEN denominator.num_rows = 0 THEN 0 ELSE 1.0*num_violated_rows/denominator.num_rows END  AS pct_violated_rows,\r\n  denominator.num_rows as num_denominator_rows\r\nFROM\r\n(\r\n\tSELECT COUNT_BIG(*) AS num_violated_rows\r\n\tFROM\r\n\t(\r\n\t\tSELECT m.* \r\n\t\tFROM cdm_ibm_mdcd_v993.dbo.measurement m\r\n\t\t\r\n\t\tWHERE m.measurement_concept_id =  3027114\r\n\t\tAND m.unit_concept_id = 8753\r\n\t\tAND m.value_as_number IS NOT NULL\r\n\t\tAND m.value_as_number >      69.0\r\n\t) violated_rows\r\n) violated_row_count,\r\n( \r\n\tSELECT COUNT_BIG(*) AS num_rows\r\n\tFROM cdm_ibm_mdcd_v993.dbo.measurement m\r\n\t\r\n\tWHERE measurement_concept_id =  3027114\r\n\tAND unit_concept_id = 8753\r\n\tAND value_as_number IS NOT NULL\r\n) denominator\r\n;","CHECK_NAME":"plausibleValueHigh","CHECK_LEVEL":"CONCEPT","CHECK_DESCRIPTION":"For the combination of CONCEPT_ID  3027114 (Cholesterol [Mass/volume] in Serum or Plasma) and UNIT_CONCEPT_ID 8753 (millimole per liter), the number and percent of records that have a value higher than      69.0.","CDM_TABLE_NAME":"MEASUREMENT","CDM_FIELD_NAME":"MEASUREMENT_CONCEPT_ID","CONCEPT_ID":" 3027114","UNIT_CONCEPT_ID":"8753","SQL_FILE":"concept_plausible_value_high.sql","CATEGORY":"Plausibility","SUBCATEGORY":"Atemporal","CONTEXT":"Verification","checkId":2658,"FAILED":0,"THRESHOLD_VALUE":5,"_row":"19.677"},{"NUM_VIOLATED_ROWS":0,"PCT_VIOLATED_ROWS":0,"NUM_DENOMINATOR_ROWS":0,"EXECUTION_TIME":"0.892971 secs","QUERY_TEXT":"\r\n/*********\r\nCONCEPT LEVEL check:\r\nPLAUSIBLE_VALUE_HIGH - find any MEASUREMENT records that have VALUE_AS_NUMBER with non-null value > plausible high value\r\n\r\nParameters used in this template:\r\ncdmDatabaseSchema = cdm_ibm_mdcd_v993.dbo\r\nconceptId =  3027114\r\nunitConceptId = 8840\r\nplausibleValueHigh =     266.0\r\n\r\n**********/\r\n\r\n\r\nSELECT num_violated_rows, CASE WHEN denominator.num_rows = 0 THEN 0 ELSE 1.0*num_violated_rows/denominator.num_rows END  AS pct_violated_rows,\r\n  denominator.num_rows as num_denominator_rows\r\nFROM\r\n(\r\n\tSELECT COUNT_BIG(*) AS num_violated_rows\r\n\tFROM\r\n\t(\r\n\t\tSELECT m.* \r\n\t\tFROM cdm_ibm_mdcd_v993.dbo.measurement m\r\n\t\t\r\n\t\tWHERE m.measurement_concept_id =  3027114\r\n\t\tAND m.unit_concept_id = 8840\r\n\t\tAND m.value_as_number IS NOT NULL\r\n\t\tAND m.value_as_number >     266.0\r\n\t) violated_rows\r\n) violated_row_count,\r\n( \r\n\tSELECT COUNT_BIG(*) AS num_rows\r\n\tFROM cdm_ibm_mdcd_v993.dbo.measurement m\r\n\t\r\n\tWHERE measurement_concept_id =  3027114\r\n\tAND unit_concept_id = 8840\r\n\tAND value_as_number IS NOT NULL\r\n) denominator\r\n;","CHECK_NAME":"plausibleValueHigh","CHECK_LEVEL":"CONCEPT","CHECK_DESCRIPTION":"For the combination of CONCEPT_ID  3027114 (Cholesterol [Mass/volume] in Serum or Plasma) and UNIT_CONCEPT_ID 8840 (milligram per deciliter), the number and percent of records that have a value higher than     266.0.","CDM_TABLE_NAME":"MEASUREMENT","CDM_FIELD_NAME":"MEASUREMENT_CONCEPT_ID","CONCEPT_ID":" 3027114","UNIT_CONCEPT_ID":"8840","SQL_FILE":"concept_plausible_value_high.sql","CATEGORY":"Plausibility","SUBCATEGORY":"Atemporal","CONTEXT":"Verification","checkId":2659,"FAILED":0,"THRESHOLD_VALUE":5,"_row":"19.678"},{"NUM_VIOLATED_ROWS":0,"PCT_VIOLATED_ROWS":0,"NUM_DENOMINATOR_ROWS":0,"EXECUTION_TIME":"1.809951 secs","QUERY_TEXT":"\r\n/*********\r\nCONCEPT LEVEL check:\r\nPLAUSIBLE_VALUE_HIGH - find any MEASUREMENT records that have VALUE_AS_NUMBER with non-null value > plausible high value\r\n\r\nParameters used in this template:\r\ncdmDatabaseSchema = cdm_ibm_mdcd_v993.dbo\r\nconceptId =  3027144\r\nunitConceptId = 8842\r\nplausibleValueHigh =      10.0\r\n\r\n**********/\r\n\r\n\r\nSELECT num_violated_rows, CASE WHEN denominator.num_rows = 0 THEN 0 ELSE 1.0*num_violated_rows/denominator.num_rows END  AS pct_violated_rows,\r\n  denominator.num_rows as num_denominator_rows\r\nFROM\r\n(\r\n\tSELECT COUNT_BIG(*) AS num_violated_rows\r\n\tFROM\r\n\t(\r\n\t\tSELECT m.* \r\n\t\tFROM cdm_ibm_mdcd_v993.dbo.measurement m\r\n\t\t\r\n\t\tWHERE m.measurement_concept_id =  3027144\r\n\t\tAND m.unit_concept_id = 8842\r\n\t\tAND m.value_as_number IS NOT NULL\r\n\t\tAND m.value_as_number >      10.0\r\n\t) violated_rows\r\n) violated_row_count,\r\n( \r\n\tSELECT COUNT_BIG(*) AS num_rows\r\n\tFROM cdm_ibm_mdcd_v993.dbo.measurement m\r\n\t\r\n\tWHERE measurement_concept_id =  3027144\r\n\tAND unit_concept_id = 8842\r\n\tAND value_as_number IS NOT NULL\r\n) denominator\r\n;","CHECK_NAME":"plausibleValueHigh","CHECK_LEVEL":"CONCEPT","CHECK_DESCRIPTION":"For the combination of CONCEPT_ID  3027144 (Progesterone [Mass/volume] in Serum or Plasma) and UNIT_CONCEPT_ID 8842 (nanogram per milliliter), the number and percent of records that have a value higher than      10.0.","CDM_TABLE_NAME":"MEASUREMENT","CDM_FIELD_NAME":"MEASUREMENT_CONCEPT_ID","CONCEPT_ID":" 3027144","UNIT_CONCEPT_ID":"8842","SQL_FILE":"concept_plausible_value_high.sql","CATEGORY":"Plausibility","SUBCATEGORY":"Atemporal","CONTEXT":"Verification","checkId":2660,"FAILED":0,"THRESHOLD_VALUE":5,"_row":"19.679"},{"NUM_VIOLATED_ROWS":0,"PCT_VIOLATED_ROWS":0,"NUM_DENOMINATOR_ROWS":0,"EXECUTION_TIME":"1.859944 secs","QUERY_TEXT":"\r\n/*********\r\nCONCEPT LEVEL check:\r\nPLAUSIBLE_VALUE_HIGH - find any MEASUREMENT records that have VALUE_AS_NUMBER with non-null value > plausible high value\r\n\r\nParameters used in this template:\r\ncdmDatabaseSchema = cdm_ibm_mdcd_v993.dbo\r\nconceptId =  3027238\r\nunitConceptId = 8985\r\nplausibleValueHigh =    1000.0\r\n\r\n**********/\r\n\r\n\r\nSELECT num_violated_rows, CASE WHEN denominator.num_rows = 0 THEN 0 ELSE 1.0*num_violated_rows/denominator.num_rows END  AS pct_violated_rows,\r\n  denominator.num_rows as num_denominator_rows\r\nFROM\r\n(\r\n\tSELECT COUNT_BIG(*) AS num_violated_rows\r\n\tFROM\r\n\t(\r\n\t\tSELECT m.* \r\n\t\tFROM cdm_ibm_mdcd_v993.dbo.measurement m\r\n\t\t\r\n\t\tWHERE m.measurement_concept_id =  3027238\r\n\t\tAND m.unit_concept_id = 8985\r\n\t\tAND m.value_as_number IS NOT NULL\r\n\t\tAND m.value_as_number >    1000.0\r\n\t) violated_rows\r\n) violated_row_count,\r\n( \r\n\tSELECT COUNT_BIG(*) AS num_rows\r\n\tFROM cdm_ibm_mdcd_v993.dbo.measurement m\r\n\t\r\n\tWHERE measurement_concept_id =  3027238\r\n\tAND unit_concept_id = 8985\r\n\tAND value_as_number IS NOT NULL\r\n) denominator\r\n;","CHECK_NAME":"plausibleValueHigh","CHECK_LEVEL":"CONCEPT","CHECK_DESCRIPTION":"For the combination of CONCEPT_ID  3027238 (Thyroperoxidase Ab [Units/volume] in Serum or Plasma) and UNIT_CONCEPT_ID 8985 (international unit per milliliter), the number and percent of records that have a value higher than    1000.0.","CDM_TABLE_NAME":"MEASUREMENT","CDM_FIELD_NAME":"MEASUREMENT_CONCEPT_ID","CONCEPT_ID":" 3027238","UNIT_CONCEPT_ID":"8985","SQL_FILE":"concept_plausible_value_high.sql","CATEGORY":"Plausibility","SUBCATEGORY":"Atemporal","CONTEXT":"Verification","checkId":2661,"FAILED":0,"THRESHOLD_VALUE":5,"_row":"19.680"},{"NUM_VIOLATED_ROWS":0,"PCT_VIOLATED_ROWS":0,"NUM_DENOMINATOR_ROWS":0,"EXECUTION_TIME":"0.726996 secs","QUERY_TEXT":"\r\n/*********\r\nCONCEPT LEVEL check:\r\nPLAUSIBLE_VALUE_HIGH - find any MEASUREMENT records that have VALUE_AS_NUMBER with non-null value > plausible high value\r\n\r\nParameters used in this template:\r\ncdmDatabaseSchema = cdm_ibm_mdcd_v993.dbo\r\nconceptId =  3027273\r\nunitConceptId = 8753\r\nplausibleValueHigh =      47.0\r\n\r\n**********/\r\n\r\n\r\nSELECT num_violated_rows, CASE WHEN denominator.num_rows = 0 THEN 0 ELSE 1.0*num_violated_rows/denominator.num_rows END  AS pct_violated_rows,\r\n  denominator.num_rows as num_denominator_rows\r\nFROM\r\n(\r\n\tSELECT COUNT_BIG(*) AS num_violated_rows\r\n\tFROM\r\n\t(\r\n\t\tSELECT m.* \r\n\t\tFROM cdm_ibm_mdcd_v993.dbo.measurement m\r\n\t\t\r\n\t\tWHERE m.measurement_concept_id =  3027273\r\n\t\tAND m.unit_concept_id = 8753\r\n\t\tAND m.value_as_number IS NOT NULL\r\n\t\tAND m.value_as_number >      47.0\r\n\t) violated_rows\r\n) violated_row_count,\r\n( \r\n\tSELECT COUNT_BIG(*) AS num_rows\r\n\tFROM cdm_ibm_mdcd_v993.dbo.measurement m\r\n\t\r\n\tWHERE measurement_concept_id =  3027273\r\n\tAND unit_concept_id = 8753\r\n\tAND value_as_number IS NOT NULL\r\n) denominator\r\n;","CHECK_NAME":"plausibleValueHigh","CHECK_LEVEL":"CONCEPT","CHECK_DESCRIPTION":"For the combination of CONCEPT_ID  3027273 (Bicarbonate [Moles/volume] in Venous blood) and UNIT_CONCEPT_ID 8753 (millimole per liter), the number and percent of records that have a value higher than      47.0.","CDM_TABLE_NAME":"MEASUREMENT","CDM_FIELD_NAME":"MEASUREMENT_CONCEPT_ID","CONCEPT_ID":" 3027273","UNIT_CONCEPT_ID":"8753","SQL_FILE":"concept_plausible_value_high.sql","CATEGORY":"Plausibility","SUBCATEGORY":"Atemporal","CONTEXT":"Verification","checkId":2662,"FAILED":0,"THRESHOLD_VALUE":5,"_row":"19.681"},{"NUM_VIOLATED_ROWS":0,"PCT_VIOLATED_ROWS":0,"NUM_DENOMINATOR_ROWS":0,"EXECUTION_TIME":"0.604975 secs","QUERY_TEXT":"\r\n/*********\r\nCONCEPT LEVEL check:\r\nPLAUSIBLE_VALUE_HIGH - find any MEASUREMENT records that have VALUE_AS_NUMBER with non-null value > plausible high value\r\n\r\nParameters used in this template:\r\ncdmDatabaseSchema = cdm_ibm_mdcd_v993.dbo\r\nconceptId =  3027273\r\nunitConceptId = 9557\r\nplausibleValueHigh =      47.0\r\n\r\n**********/\r\n\r\n\r\nSELECT num_violated_rows, CASE WHEN denominator.num_rows = 0 THEN 0 ELSE 1.0*num_violated_rows/denominator.num_rows END  AS pct_violated_rows,\r\n  denominator.num_rows as num_denominator_rows\r\nFROM\r\n(\r\n\tSELECT COUNT_BIG(*) AS num_violated_rows\r\n\tFROM\r\n\t(\r\n\t\tSELECT m.* \r\n\t\tFROM cdm_ibm_mdcd_v993.dbo.measurement m\r\n\t\t\r\n\t\tWHERE m.measurement_concept_id =  3027273\r\n\t\tAND m.unit_concept_id = 9557\r\n\t\tAND m.value_as_number IS NOT NULL\r\n\t\tAND m.value_as_number >      47.0\r\n\t) violated_rows\r\n) violated_row_count,\r\n( \r\n\tSELECT COUNT_BIG(*) AS num_rows\r\n\tFROM cdm_ibm_mdcd_v993.dbo.measurement m\r\n\t\r\n\tWHERE measurement_concept_id =  3027273\r\n\tAND unit_concept_id = 9557\r\n\tAND value_as_number IS NOT NULL\r\n) denominator\r\n;","CHECK_NAME":"plausibleValueHigh","CHECK_LEVEL":"CONCEPT","CHECK_DESCRIPTION":"For the combination of CONCEPT_ID  3027273 (Bicarbonate [Moles/volume] in Venous blood) and UNIT_CONCEPT_ID 9557 (milliequivalent per liter), the number and percent of records that have a value higher than      47.0.","CDM_TABLE_NAME":"MEASUREMENT","CDM_FIELD_NAME":"MEASUREMENT_CONCEPT_ID","CONCEPT_ID":" 3027273","UNIT_CONCEPT_ID":"9557","SQL_FILE":"concept_plausible_value_high.sql","CATEGORY":"Plausibility","SUBCATEGORY":"Atemporal","CONTEXT":"Verification","checkId":2663,"FAILED":0,"THRESHOLD_VALUE":5,"_row":"19.682"},{"NUM_VIOLATED_ROWS":0,"PCT_VIOLATED_ROWS":0,"NUM_DENOMINATOR_ROWS":0,"EXECUTION_TIME":"0.569977 secs","QUERY_TEXT":"\r\n/*********\r\nCONCEPT LEVEL check:\r\nPLAUSIBLE_VALUE_HIGH - find any MEASUREMENT records that have VALUE_AS_NUMBER with non-null value > plausible high value\r\n\r\nParameters used in this template:\r\ncdmDatabaseSchema = cdm_ibm_mdcd_v993.dbo\r\nconceptId =  3027361\r\nunitConceptId = 8842\r\nplausibleValueHigh =    1000.0\r\n\r\n**********/\r\n\r\n\r\nSELECT num_violated_rows, CASE WHEN denominator.num_rows = 0 THEN 0 ELSE 1.0*num_violated_rows/denominator.num_rows END  AS pct_violated_rows,\r\n  denominator.num_rows as num_denominator_rows\r\nFROM\r\n(\r\n\tSELECT COUNT_BIG(*) AS num_violated_rows\r\n\tFROM\r\n\t(\r\n\t\tSELECT m.* \r\n\t\tFROM cdm_ibm_mdcd_v993.dbo.measurement m\r\n\t\t\r\n\t\tWHERE m.measurement_concept_id =  3027361\r\n\t\tAND m.unit_concept_id = 8842\r\n\t\tAND m.value_as_number IS NOT NULL\r\n\t\tAND m.value_as_number >    1000.0\r\n\t) violated_rows\r\n) violated_row_count,\r\n( \r\n\tSELECT COUNT_BIG(*) AS num_rows\r\n\tFROM cdm_ibm_mdcd_v993.dbo.measurement m\r\n\t\r\n\tWHERE measurement_concept_id =  3027361\r\n\tAND unit_concept_id = 8842\r\n\tAND value_as_number IS NOT NULL\r\n) denominator\r\n;","CHECK_NAME":"plausibleValueHigh","CHECK_LEVEL":"CONCEPT","CHECK_DESCRIPTION":"For the combination of CONCEPT_ID  3027361 (Cholecalciferol (Vit D3) [Mass/volume] in Serum or Plasma) and UNIT_CONCEPT_ID 8842 (nanogram per milliliter), the number and percent of records that have a value higher than    1000.0.","CDM_TABLE_NAME":"MEASUREMENT","CDM_FIELD_NAME":"MEASUREMENT_CONCEPT_ID","CONCEPT_ID":" 3027361","UNIT_CONCEPT_ID":"8842","SQL_FILE":"concept_plausible_value_high.sql","CATEGORY":"Plausibility","SUBCATEGORY":"Atemporal","CONTEXT":"Verification","checkId":2664,"FAILED":0,"THRESHOLD_VALUE":5,"_row":"19.683"},{"NUM_VIOLATED_ROWS":0,"PCT_VIOLATED_ROWS":0,"NUM_DENOMINATOR_ROWS":0,"EXECUTION_TIME":"0.571990 secs","QUERY_TEXT":"\r\n/*********\r\nCONCEPT LEVEL check:\r\nPLAUSIBLE_VALUE_HIGH - find any MEASUREMENT records that have VALUE_AS_NUMBER with non-null value > plausible high value\r\n\r\nParameters used in this template:\r\ncdmDatabaseSchema = cdm_ibm_mdcd_v993.dbo\r\nconceptId =  3027361\r\nunitConceptId = 8845\r\nplausibleValueHigh =     124.0\r\n\r\n**********/\r\n\r\n\r\nSELECT num_violated_rows, CASE WHEN denominator.num_rows = 0 THEN 0 ELSE 1.0*num_violated_rows/denominator.num_rows END  AS pct_violated_rows,\r\n  denominator.num_rows as num_denominator_rows\r\nFROM\r\n(\r\n\tSELECT COUNT_BIG(*) AS num_violated_rows\r\n\tFROM\r\n\t(\r\n\t\tSELECT m.* \r\n\t\tFROM cdm_ibm_mdcd_v993.dbo.measurement m\r\n\t\t\r\n\t\tWHERE m.measurement_concept_id =  3027361\r\n\t\tAND m.unit_concept_id = 8845\r\n\t\tAND m.value_as_number IS NOT NULL\r\n\t\tAND m.value_as_number >     124.0\r\n\t) violated_rows\r\n) violated_row_count,\r\n( \r\n\tSELECT COUNT_BIG(*) AS num_rows\r\n\tFROM cdm_ibm_mdcd_v993.dbo.measurement m\r\n\t\r\n\tWHERE measurement_concept_id =  3027361\r\n\tAND unit_concept_id = 8845\r\n\tAND value_as_number IS NOT NULL\r\n) denominator\r\n;","CHECK_NAME":"plausibleValueHigh","CHECK_LEVEL":"CONCEPT","CHECK_DESCRIPTION":"For the combination of CONCEPT_ID  3027361 (Cholecalciferol (Vit D3) [Mass/volume] in Serum or Plasma) and UNIT_CONCEPT_ID 8845 (picogram per milliliter), the number and percent of records that have a value higher than     124.0.","CDM_TABLE_NAME":"MEASUREMENT","CDM_FIELD_NAME":"MEASUREMENT_CONCEPT_ID","CONCEPT_ID":" 3027361","UNIT_CONCEPT_ID":"8845","SQL_FILE":"concept_plausible_value_high.sql","CATEGORY":"Plausibility","SUBCATEGORY":"Atemporal","CONTEXT":"Verification","checkId":2665,"FAILED":0,"THRESHOLD_VALUE":5,"_row":"19.684"},{"NUM_VIOLATED_ROWS":0,"PCT_VIOLATED_ROWS":0,"NUM_DENOMINATOR_ROWS":0,"EXECUTION_TIME":"4.068892 secs","QUERY_TEXT":"\r\n/*********\r\nCONCEPT LEVEL check:\r\nPLAUSIBLE_VALUE_HIGH - find any MEASUREMENT records that have VALUE_AS_NUMBER with non-null value > plausible high value\r\n\r\nParameters used in this template:\r\ncdmDatabaseSchema = cdm_ibm_mdcd_v993.dbo\r\nconceptId =  3027457\r\nunitConceptId = 8840\r\nplausibleValueHigh =     200.0\r\n\r\n**********/\r\n\r\n\r\nSELECT num_violated_rows, CASE WHEN denominator.num_rows = 0 THEN 0 ELSE 1.0*num_violated_rows/denominator.num_rows END  AS pct_violated_rows,\r\n  denominator.num_rows as num_denominator_rows\r\nFROM\r\n(\r\n\tSELECT COUNT_BIG(*) AS num_violated_rows\r\n\tFROM\r\n\t(\r\n\t\tSELECT m.* \r\n\t\tFROM cdm_ibm_mdcd_v993.dbo.measurement m\r\n\t\t\r\n\t\tWHERE m.measurement_concept_id =  3027457\r\n\t\tAND m.unit_concept_id = 8840\r\n\t\tAND m.value_as_number IS NOT NULL\r\n\t\tAND m.value_as_number >     200.0\r\n\t) violated_rows\r\n) violated_row_count,\r\n( \r\n\tSELECT COUNT_BIG(*) AS num_rows\r\n\tFROM cdm_ibm_mdcd_v993.dbo.measurement m\r\n\t\r\n\tWHERE measurement_concept_id =  3027457\r\n\tAND unit_concept_id = 8840\r\n\tAND value_as_number IS NOT NULL\r\n) denominator\r\n;","CHECK_NAME":"plausibleValueHigh","CHECK_LEVEL":"CONCEPT","CHECK_DESCRIPTION":"For the combination of CONCEPT_ID  3027457 (Glucose [Mass/volume] in Serum or Plasma --3 hours post 100 g glucose PO) and UNIT_CONCEPT_ID 8840 (milligram per deciliter), the number and percent of records that have a value higher than     200.0.","CDM_TABLE_NAME":"MEASUREMENT","CDM_FIELD_NAME":"MEASUREMENT_CONCEPT_ID","CONCEPT_ID":" 3027457","UNIT_CONCEPT_ID":"8840","SQL_FILE":"concept_plausible_value_high.sql","CATEGORY":"Plausibility","SUBCATEGORY":"Atemporal","CONTEXT":"Verification","checkId":2666,"FAILED":0,"THRESHOLD_VALUE":5,"_row":"19.685"},{"NUM_VIOLATED_ROWS":0,"PCT_VIOLATED_ROWS":0,"NUM_DENOMINATOR_ROWS":0,"EXECUTION_TIME":"1.830948 secs","QUERY_TEXT":"\r\n/*********\r\nCONCEPT LEVEL check:\r\nPLAUSIBLE_VALUE_HIGH - find any MEASUREMENT records that have VALUE_AS_NUMBER with non-null value > plausible high value\r\n\r\nParameters used in this template:\r\ncdmDatabaseSchema = cdm_ibm_mdcd_v993.dbo\r\nconceptId =  3027597\r\nunitConceptId = 8713\r\nplausibleValueHigh =      35.0\r\n\r\n**********/\r\n\r\n\r\nSELECT num_violated_rows, CASE WHEN denominator.num_rows = 0 THEN 0 ELSE 1.0*num_violated_rows/denominator.num_rows END  AS pct_violated_rows,\r\n  denominator.num_rows as num_denominator_rows\r\nFROM\r\n(\r\n\tSELECT COUNT_BIG(*) AS num_violated_rows\r\n\tFROM\r\n\t(\r\n\t\tSELECT m.* \r\n\t\tFROM cdm_ibm_mdcd_v993.dbo.measurement m\r\n\t\t\r\n\t\tWHERE m.measurement_concept_id =  3027597\r\n\t\tAND m.unit_concept_id = 8713\r\n\t\tAND m.value_as_number IS NOT NULL\r\n\t\tAND m.value_as_number >      35.0\r\n\t) violated_rows\r\n) violated_row_count,\r\n( \r\n\tSELECT COUNT_BIG(*) AS num_rows\r\n\tFROM cdm_ibm_mdcd_v993.dbo.measurement m\r\n\t\r\n\tWHERE measurement_concept_id =  3027597\r\n\tAND unit_concept_id = 8713\r\n\tAND value_as_number IS NOT NULL\r\n) denominator\r\n;","CHECK_NAME":"plausibleValueHigh","CHECK_LEVEL":"CONCEPT","CHECK_DESCRIPTION":"For the combination of CONCEPT_ID  3027597 (Bilirubin.direct [Mass/volume] in Serum or Plasma) and UNIT_CONCEPT_ID 8713 (gram per deciliter), the number and percent of records that have a value higher than      35.0.","CDM_TABLE_NAME":"MEASUREMENT","CDM_FIELD_NAME":"MEASUREMENT_CONCEPT_ID","CONCEPT_ID":" 3027597","UNIT_CONCEPT_ID":"8713","SQL_FILE":"concept_plausible_value_high.sql","CATEGORY":"Plausibility","SUBCATEGORY":"Atemporal","CONTEXT":"Verification","checkId":2667,"FAILED":0,"THRESHOLD_VALUE":5,"_row":"19.686"},{"NUM_VIOLATED_ROWS":0,"PCT_VIOLATED_ROWS":0,"NUM_DENOMINATOR_ROWS":0,"EXECUTION_TIME":"0.761982 secs","QUERY_TEXT":"\r\n/*********\r\nCONCEPT LEVEL check:\r\nPLAUSIBLE_VALUE_HIGH - find any MEASUREMENT records that have VALUE_AS_NUMBER with non-null value > plausible high value\r\n\r\nParameters used in this template:\r\ncdmDatabaseSchema = cdm_ibm_mdcd_v993.dbo\r\nconceptId =  3027597\r\nunitConceptId = 8749\r\nplausibleValueHigh =     440.0\r\n\r\n**********/\r\n\r\n\r\nSELECT num_violated_rows, CASE WHEN denominator.num_rows = 0 THEN 0 ELSE 1.0*num_violated_rows/denominator.num_rows END  AS pct_violated_rows,\r\n  denominator.num_rows as num_denominator_rows\r\nFROM\r\n(\r\n\tSELECT COUNT_BIG(*) AS num_violated_rows\r\n\tFROM\r\n\t(\r\n\t\tSELECT m.* \r\n\t\tFROM cdm_ibm_mdcd_v993.dbo.measurement m\r\n\t\t\r\n\t\tWHERE m.measurement_concept_id =  3027597\r\n\t\tAND m.unit_concept_id = 8749\r\n\t\tAND m.value_as_number IS NOT NULL\r\n\t\tAND m.value_as_number >     440.0\r\n\t) violated_rows\r\n) violated_row_count,\r\n( \r\n\tSELECT COUNT_BIG(*) AS num_rows\r\n\tFROM cdm_ibm_mdcd_v993.dbo.measurement m\r\n\t\r\n\tWHERE measurement_concept_id =  3027597\r\n\tAND unit_concept_id = 8749\r\n\tAND value_as_number IS NOT NULL\r\n) denominator\r\n;","CHECK_NAME":"plausibleValueHigh","CHECK_LEVEL":"CONCEPT","CHECK_DESCRIPTION":"For the combination of CONCEPT_ID  3027597 (Bilirubin.direct [Mass/volume] in Serum or Plasma) and UNIT_CONCEPT_ID 8749 (micromole per liter), the number and percent of records that have a value higher than     440.0.","CDM_TABLE_NAME":"MEASUREMENT","CDM_FIELD_NAME":"MEASUREMENT_CONCEPT_ID","CONCEPT_ID":" 3027597","UNIT_CONCEPT_ID":"8749","SQL_FILE":"concept_plausible_value_high.sql","CATEGORY":"Plausibility","SUBCATEGORY":"Atemporal","CONTEXT":"Verification","checkId":2668,"FAILED":0,"THRESHOLD_VALUE":5,"_row":"19.687"},{"NUM_VIOLATED_ROWS":0,"PCT_VIOLATED_ROWS":0,"NUM_DENOMINATOR_ROWS":0,"EXECUTION_TIME":"0.911979 secs","QUERY_TEXT":"\r\n/*********\r\nCONCEPT LEVEL check:\r\nPLAUSIBLE_VALUE_HIGH - find any MEASUREMENT records that have VALUE_AS_NUMBER with non-null value > plausible high value\r\n\r\nParameters used in this template:\r\ncdmDatabaseSchema = cdm_ibm_mdcd_v993.dbo\r\nconceptId =  3027597\r\nunitConceptId = 8753\r\nplausibleValueHigh =     107.0\r\n\r\n**********/\r\n\r\n\r\nSELECT num_violated_rows, CASE WHEN denominator.num_rows = 0 THEN 0 ELSE 1.0*num_violated_rows/denominator.num_rows END  AS pct_violated_rows,\r\n  denominator.num_rows as num_denominator_rows\r\nFROM\r\n(\r\n\tSELECT COUNT_BIG(*) AS num_violated_rows\r\n\tFROM\r\n\t(\r\n\t\tSELECT m.* \r\n\t\tFROM cdm_ibm_mdcd_v993.dbo.measurement m\r\n\t\t\r\n\t\tWHERE m.measurement_concept_id =  3027597\r\n\t\tAND m.unit_concept_id = 8753\r\n\t\tAND m.value_as_number IS NOT NULL\r\n\t\tAND m.value_as_number >     107.0\r\n\t) violated_rows\r\n) violated_row_count,\r\n( \r\n\tSELECT COUNT_BIG(*) AS num_rows\r\n\tFROM cdm_ibm_mdcd_v993.dbo.measurement m\r\n\t\r\n\tWHERE measurement_concept_id =  3027597\r\n\tAND unit_concept_id = 8753\r\n\tAND value_as_number IS NOT NULL\r\n) denominator\r\n;","CHECK_NAME":"plausibleValueHigh","CHECK_LEVEL":"CONCEPT","CHECK_DESCRIPTION":"For the combination of CONCEPT_ID  3027597 (Bilirubin.direct [Mass/volume] in Serum or Plasma) and UNIT_CONCEPT_ID 8753 (millimole per liter), the number and percent of records that have a value higher than     107.0.","CDM_TABLE_NAME":"MEASUREMENT","CDM_FIELD_NAME":"MEASUREMENT_CONCEPT_ID","CONCEPT_ID":" 3027597","UNIT_CONCEPT_ID":"8753","SQL_FILE":"concept_plausible_value_high.sql","CATEGORY":"Plausibility","SUBCATEGORY":"Atemporal","CONTEXT":"Verification","checkId":2669,"FAILED":0,"THRESHOLD_VALUE":5,"_row":"19.688"},{"NUM_VIOLATED_ROWS":0,"PCT_VIOLATED_ROWS":0,"NUM_DENOMINATOR_ROWS":0,"EXECUTION_TIME":"0.960973 secs","QUERY_TEXT":"\r\n/*********\r\nCONCEPT LEVEL check:\r\nPLAUSIBLE_VALUE_HIGH - find any MEASUREMENT records that have VALUE_AS_NUMBER with non-null value > plausible high value\r\n\r\nParameters used in this template:\r\ncdmDatabaseSchema = cdm_ibm_mdcd_v993.dbo\r\nconceptId =  3027597\r\nunitConceptId = 8840\r\nplausibleValueHigh =     398.0\r\n\r\n**********/\r\n\r\n\r\nSELECT num_violated_rows, CASE WHEN denominator.num_rows = 0 THEN 0 ELSE 1.0*num_violated_rows/denominator.num_rows END  AS pct_violated_rows,\r\n  denominator.num_rows as num_denominator_rows\r\nFROM\r\n(\r\n\tSELECT COUNT_BIG(*) AS num_violated_rows\r\n\tFROM\r\n\t(\r\n\t\tSELECT m.* \r\n\t\tFROM cdm_ibm_mdcd_v993.dbo.measurement m\r\n\t\t\r\n\t\tWHERE m.measurement_concept_id =  3027597\r\n\t\tAND m.unit_concept_id = 8840\r\n\t\tAND m.value_as_number IS NOT NULL\r\n\t\tAND m.value_as_number >     398.0\r\n\t) violated_rows\r\n) violated_row_count,\r\n( \r\n\tSELECT COUNT_BIG(*) AS num_rows\r\n\tFROM cdm_ibm_mdcd_v993.dbo.measurement m\r\n\t\r\n\tWHERE measurement_concept_id =  3027597\r\n\tAND unit_concept_id = 8840\r\n\tAND value_as_number IS NOT NULL\r\n) denominator\r\n;","CHECK_NAME":"plausibleValueHigh","CHECK_LEVEL":"CONCEPT","CHECK_DESCRIPTION":"For the combination of CONCEPT_ID  3027597 (Bilirubin.direct [Mass/volume] in Serum or Plasma) and UNIT_CONCEPT_ID 8840 (milligram per deciliter), the number and percent of records that have a value higher than     398.0.","CDM_TABLE_NAME":"MEASUREMENT","CDM_FIELD_NAME":"MEASUREMENT_CONCEPT_ID","CONCEPT_ID":" 3027597","UNIT_CONCEPT_ID":"8840","SQL_FILE":"concept_plausible_value_high.sql","CATEGORY":"Plausibility","SUBCATEGORY":"Atemporal","CONTEXT":"Verification","checkId":2670,"FAILED":0,"THRESHOLD_VALUE":5,"_row":"19.689"},{"NUM_VIOLATED_ROWS":0,"PCT_VIOLATED_ROWS":0,"NUM_DENOMINATOR_ROWS":0,"EXECUTION_TIME":"1.012970 secs","QUERY_TEXT":"\r\n/*********\r\nCONCEPT LEVEL check:\r\nPLAUSIBLE_VALUE_HIGH - find any MEASUREMENT records that have VALUE_AS_NUMBER with non-null value > plausible high value\r\n\r\nParameters used in this template:\r\ncdmDatabaseSchema = cdm_ibm_mdcd_v993.dbo\r\nconceptId =  3027651\r\nunitConceptId = 8647\r\nplausibleValueHigh =     350.0\r\n\r\n**********/\r\n\r\n\r\nSELECT num_violated_rows, CASE WHEN denominator.num_rows = 0 THEN 0 ELSE 1.0*num_violated_rows/denominator.num_rows END  AS pct_violated_rows,\r\n  denominator.num_rows as num_denominator_rows\r\nFROM\r\n(\r\n\tSELECT COUNT_BIG(*) AS num_violated_rows\r\n\tFROM\r\n\t(\r\n\t\tSELECT m.* \r\n\t\tFROM cdm_ibm_mdcd_v993.dbo.measurement m\r\n\t\t\r\n\t\tWHERE m.measurement_concept_id =  3027651\r\n\t\tAND m.unit_concept_id = 8647\r\n\t\tAND m.value_as_number IS NOT NULL\r\n\t\tAND m.value_as_number >     350.0\r\n\t) violated_rows\r\n) violated_row_count,\r\n( \r\n\tSELECT COUNT_BIG(*) AS num_rows\r\n\tFROM cdm_ibm_mdcd_v993.dbo.measurement m\r\n\t\r\n\tWHERE measurement_concept_id =  3027651\r\n\tAND unit_concept_id = 8647\r\n\tAND value_as_number IS NOT NULL\r\n) denominator\r\n;","CHECK_NAME":"plausibleValueHigh","CHECK_LEVEL":"CONCEPT","CHECK_DESCRIPTION":"For the combination of CONCEPT_ID  3027651 (Basophils [#/volume] in Blood by Manual count) and UNIT_CONCEPT_ID 8647 (per microliter), the number and percent of records that have a value higher than     350.0.","CDM_TABLE_NAME":"MEASUREMENT","CDM_FIELD_NAME":"MEASUREMENT_CONCEPT_ID","CONCEPT_ID":" 3027651","UNIT_CONCEPT_ID":"8647","SQL_FILE":"concept_plausible_value_high.sql","CATEGORY":"Plausibility","SUBCATEGORY":"Atemporal","CONTEXT":"Verification","checkId":2671,"FAILED":0,"THRESHOLD_VALUE":5,"_row":"19.690"},{"NUM_VIOLATED_ROWS":0,"PCT_VIOLATED_ROWS":0,"NUM_DENOMINATOR_ROWS":0,"EXECUTION_TIME":"0.707971 secs","QUERY_TEXT":"\r\n/*********\r\nCONCEPT LEVEL check:\r\nPLAUSIBLE_VALUE_HIGH - find any MEASUREMENT records that have VALUE_AS_NUMBER with non-null value > plausible high value\r\n\r\nParameters used in this template:\r\ncdmDatabaseSchema = cdm_ibm_mdcd_v993.dbo\r\nconceptId =  3027651\r\nunitConceptId = 8848\r\nplausibleValueHigh =       1.0\r\n\r\n**********/\r\n\r\n\r\nSELECT num_violated_rows, CASE WHEN denominator.num_rows = 0 THEN 0 ELSE 1.0*num_violated_rows/denominator.num_rows END  AS pct_violated_rows,\r\n  denominator.num_rows as num_denominator_rows\r\nFROM\r\n(\r\n\tSELECT COUNT_BIG(*) AS num_violated_rows\r\n\tFROM\r\n\t(\r\n\t\tSELECT m.* \r\n\t\tFROM cdm_ibm_mdcd_v993.dbo.measurement m\r\n\t\t\r\n\t\tWHERE m.measurement_concept_id =  3027651\r\n\t\tAND m.unit_concept_id = 8848\r\n\t\tAND m.value_as_number IS NOT NULL\r\n\t\tAND m.value_as_number >       1.0\r\n\t) violated_rows\r\n) violated_row_count,\r\n( \r\n\tSELECT COUNT_BIG(*) AS num_rows\r\n\tFROM cdm_ibm_mdcd_v993.dbo.measurement m\r\n\t\r\n\tWHERE measurement_concept_id =  3027651\r\n\tAND unit_concept_id = 8848\r\n\tAND value_as_number IS NOT NULL\r\n) denominator\r\n;","CHECK_NAME":"plausibleValueHigh","CHECK_LEVEL":"CONCEPT","CHECK_DESCRIPTION":"For the combination of CONCEPT_ID  3027651 (Basophils [#/volume] in Blood by Manual count) and UNIT_CONCEPT_ID 8848 (thousand per microliter), the number and percent of records that have a value higher than       1.0.","CDM_TABLE_NAME":"MEASUREMENT","CDM_FIELD_NAME":"MEASUREMENT_CONCEPT_ID","CONCEPT_ID":" 3027651","UNIT_CONCEPT_ID":"8848","SQL_FILE":"concept_plausible_value_high.sql","CATEGORY":"Plausibility","SUBCATEGORY":"Atemporal","CONTEXT":"Verification","checkId":2672,"FAILED":0,"THRESHOLD_VALUE":5,"_row":"19.691"},{"NUM_VIOLATED_ROWS":0,"PCT_VIOLATED_ROWS":0,"NUM_DENOMINATOR_ROWS":0,"EXECUTION_TIME":"0.682985 secs","QUERY_TEXT":"\r\n/*********\r\nCONCEPT LEVEL check:\r\nPLAUSIBLE_VALUE_HIGH - find any MEASUREMENT records that have VALUE_AS_NUMBER with non-null value > plausible high value\r\n\r\nParameters used in this template:\r\ncdmDatabaseSchema = cdm_ibm_mdcd_v993.dbo\r\nconceptId =  3027651\r\nunitConceptId = 8961\r\nplausibleValueHigh =       1.0\r\n\r\n**********/\r\n\r\n\r\nSELECT num_violated_rows, CASE WHEN denominator.num_rows = 0 THEN 0 ELSE 1.0*num_violated_rows/denominator.num_rows END  AS pct_violated_rows,\r\n  denominator.num_rows as num_denominator_rows\r\nFROM\r\n(\r\n\tSELECT COUNT_BIG(*) AS num_violated_rows\r\n\tFROM\r\n\t(\r\n\t\tSELECT m.* \r\n\t\tFROM cdm_ibm_mdcd_v993.dbo.measurement m\r\n\t\t\r\n\t\tWHERE m.measurement_concept_id =  3027651\r\n\t\tAND m.unit_concept_id = 8961\r\n\t\tAND m.value_as_number IS NOT NULL\r\n\t\tAND m.value_as_number >       1.0\r\n\t) violated_rows\r\n) violated_row_count,\r\n( \r\n\tSELECT COUNT_BIG(*) AS num_rows\r\n\tFROM cdm_ibm_mdcd_v993.dbo.measurement m\r\n\t\r\n\tWHERE measurement_concept_id =  3027651\r\n\tAND unit_concept_id = 8961\r\n\tAND value_as_number IS NOT NULL\r\n) denominator\r\n;","CHECK_NAME":"plausibleValueHigh","CHECK_LEVEL":"CONCEPT","CHECK_DESCRIPTION":"For the combination of CONCEPT_ID  3027651 (Basophils [#/volume] in Blood by Manual count) and UNIT_CONCEPT_ID 8961 (thousand per cubic millimeter), the number and percent of records that have a value higher than       1.0.","CDM_TABLE_NAME":"MEASUREMENT","CDM_FIELD_NAME":"MEASUREMENT_CONCEPT_ID","CONCEPT_ID":" 3027651","UNIT_CONCEPT_ID":"8961","SQL_FILE":"concept_plausible_value_high.sql","CATEGORY":"Plausibility","SUBCATEGORY":"Atemporal","CONTEXT":"Verification","checkId":2673,"FAILED":0,"THRESHOLD_VALUE":5,"_row":"19.692"},{"NUM_VIOLATED_ROWS":0,"PCT_VIOLATED_ROWS":0,"NUM_DENOMINATOR_ROWS":0,"EXECUTION_TIME":"0.960971 secs","QUERY_TEXT":"\r\n/*********\r\nCONCEPT LEVEL check:\r\nPLAUSIBLE_VALUE_HIGH - find any MEASUREMENT records that have VALUE_AS_NUMBER with non-null value > plausible high value\r\n\r\nParameters used in this template:\r\ncdmDatabaseSchema = cdm_ibm_mdcd_v993.dbo\r\nconceptId =  3027801\r\nunitConceptId = 8876\r\nplausibleValueHigh =     150.0\r\n\r\n**********/\r\n\r\n\r\nSELECT num_violated_rows, CASE WHEN denominator.num_rows = 0 THEN 0 ELSE 1.0*num_violated_rows/denominator.num_rows END  AS pct_violated_rows,\r\n  denominator.num_rows as num_denominator_rows\r\nFROM\r\n(\r\n\tSELECT COUNT_BIG(*) AS num_violated_rows\r\n\tFROM\r\n\t(\r\n\t\tSELECT m.* \r\n\t\tFROM cdm_ibm_mdcd_v993.dbo.measurement m\r\n\t\t\r\n\t\tWHERE m.measurement_concept_id =  3027801\r\n\t\tAND m.unit_concept_id = 8876\r\n\t\tAND m.value_as_number IS NOT NULL\r\n\t\tAND m.value_as_number >     150.0\r\n\t) violated_rows\r\n) violated_row_count,\r\n( \r\n\tSELECT COUNT_BIG(*) AS num_rows\r\n\tFROM cdm_ibm_mdcd_v993.dbo.measurement m\r\n\t\r\n\tWHERE measurement_concept_id =  3027801\r\n\tAND unit_concept_id = 8876\r\n\tAND value_as_number IS NOT NULL\r\n) denominator\r\n;","CHECK_NAME":"plausibleValueHigh","CHECK_LEVEL":"CONCEPT","CHECK_DESCRIPTION":"For the combination of CONCEPT_ID  3027801 (Oxygen [Partial pressure] in Arterial blood) and UNIT_CONCEPT_ID 8876 (millimeter mercury column), the number and percent of records that have a value higher than     150.0.","CDM_TABLE_NAME":"MEASUREMENT","CDM_FIELD_NAME":"MEASUREMENT_CONCEPT_ID","CONCEPT_ID":" 3027801","UNIT_CONCEPT_ID":"8876","SQL_FILE":"concept_plausible_value_high.sql","CATEGORY":"Plausibility","SUBCATEGORY":"Atemporal","CONTEXT":"Verification","checkId":2674,"FAILED":0,"THRESHOLD_VALUE":5,"_row":"19.693"},{"NUM_VIOLATED_ROWS":0,"PCT_VIOLATED_ROWS":0,"NUM_DENOMINATOR_ROWS":0,"EXECUTION_TIME":"0.723975 secs","QUERY_TEXT":"\r\n/*********\r\nCONCEPT LEVEL check:\r\nPLAUSIBLE_VALUE_HIGH - find any MEASUREMENT records that have VALUE_AS_NUMBER with non-null value > plausible high value\r\n\r\nParameters used in this template:\r\ncdmDatabaseSchema = cdm_ibm_mdcd_v993.dbo\r\nconceptId =  3027939\r\nunitConceptId = 8523\r\nplausibleValueHigh =     100.0\r\n\r\n**********/\r\n\r\n\r\nSELECT num_violated_rows, CASE WHEN denominator.num_rows = 0 THEN 0 ELSE 1.0*num_violated_rows/denominator.num_rows END  AS pct_violated_rows,\r\n  denominator.num_rows as num_denominator_rows\r\nFROM\r\n(\r\n\tSELECT COUNT_BIG(*) AS num_violated_rows\r\n\tFROM\r\n\t(\r\n\t\tSELECT m.* \r\n\t\tFROM cdm_ibm_mdcd_v993.dbo.measurement m\r\n\t\t\r\n\t\tWHERE m.measurement_concept_id =  3027939\r\n\t\tAND m.unit_concept_id = 8523\r\n\t\tAND m.value_as_number IS NOT NULL\r\n\t\tAND m.value_as_number >     100.0\r\n\t) violated_rows\r\n) violated_row_count,\r\n( \r\n\tSELECT COUNT_BIG(*) AS num_rows\r\n\tFROM cdm_ibm_mdcd_v993.dbo.measurement m\r\n\t\r\n\tWHERE measurement_concept_id =  3027939\r\n\tAND unit_concept_id = 8523\r\n\tAND value_as_number IS NOT NULL\r\n) denominator\r\n;","CHECK_NAME":"plausibleValueHigh","CHECK_LEVEL":"CONCEPT","CHECK_DESCRIPTION":"For the combination of CONCEPT_ID  3027939 (Cholesterol in HDL/Cholesterol in LDL [Mass Ratio] in Serum or Plasma) and UNIT_CONCEPT_ID 8523 (ratio), the number and percent of records that have a value higher than     100.0.","CDM_TABLE_NAME":"MEASUREMENT","CDM_FIELD_NAME":"MEASUREMENT_CONCEPT_ID","CONCEPT_ID":" 3027939","UNIT_CONCEPT_ID":"8523","SQL_FILE":"concept_plausible_value_high.sql","CATEGORY":"Plausibility","SUBCATEGORY":"Atemporal","CONTEXT":"Verification","checkId":2675,"FAILED":0,"THRESHOLD_VALUE":5,"_row":"19.694"},{"NUM_VIOLATED_ROWS":0,"PCT_VIOLATED_ROWS":0,"NUM_DENOMINATOR_ROWS":0,"EXECUTION_TIME":"0.628972 secs","QUERY_TEXT":"\r\n/*********\r\nCONCEPT LEVEL check:\r\nPLAUSIBLE_VALUE_HIGH - find any MEASUREMENT records that have VALUE_AS_NUMBER with non-null value > plausible high value\r\n\r\nParameters used in this template:\r\ncdmDatabaseSchema = cdm_ibm_mdcd_v993.dbo\r\nconceptId =  3027970\r\nunitConceptId = 8636\r\nplausibleValueHigh =      40.0\r\n\r\n**********/\r\n\r\n\r\nSELECT num_violated_rows, CASE WHEN denominator.num_rows = 0 THEN 0 ELSE 1.0*num_violated_rows/denominator.num_rows END  AS pct_violated_rows,\r\n  denominator.num_rows as num_denominator_rows\r\nFROM\r\n(\r\n\tSELECT COUNT_BIG(*) AS num_violated_rows\r\n\tFROM\r\n\t(\r\n\t\tSELECT m.* \r\n\t\tFROM cdm_ibm_mdcd_v993.dbo.measurement m\r\n\t\t\r\n\t\tWHERE m.measurement_concept_id =  3027970\r\n\t\tAND m.unit_concept_id = 8636\r\n\t\tAND m.value_as_number IS NOT NULL\r\n\t\tAND m.value_as_number >      40.0\r\n\t) violated_rows\r\n) violated_row_count,\r\n( \r\n\tSELECT COUNT_BIG(*) AS num_rows\r\n\tFROM cdm_ibm_mdcd_v993.dbo.measurement m\r\n\t\r\n\tWHERE measurement_concept_id =  3027970\r\n\tAND unit_concept_id = 8636\r\n\tAND value_as_number IS NOT NULL\r\n) denominator\r\n;","CHECK_NAME":"plausibleValueHigh","CHECK_LEVEL":"CONCEPT","CHECK_DESCRIPTION":"For the combination of CONCEPT_ID  3027970 (Globulin [Mass/volume] in Serum by calculation) and UNIT_CONCEPT_ID 8636 (gram per liter), the number and percent of records that have a value higher than      40.0.","CDM_TABLE_NAME":"MEASUREMENT","CDM_FIELD_NAME":"MEASUREMENT_CONCEPT_ID","CONCEPT_ID":" 3027970","UNIT_CONCEPT_ID":"8636","SQL_FILE":"concept_plausible_value_high.sql","CATEGORY":"Plausibility","SUBCATEGORY":"Atemporal","CONTEXT":"Verification","checkId":2676,"FAILED":0,"THRESHOLD_VALUE":5,"_row":"19.695"},{"NUM_VIOLATED_ROWS":0,"PCT_VIOLATED_ROWS":0,"NUM_DENOMINATOR_ROWS":0,"EXECUTION_TIME":"0.619994 secs","QUERY_TEXT":"\r\n/*********\r\nCONCEPT LEVEL check:\r\nPLAUSIBLE_VALUE_HIGH - find any MEASUREMENT records that have VALUE_AS_NUMBER with non-null value > plausible high value\r\n\r\nParameters used in this template:\r\ncdmDatabaseSchema = cdm_ibm_mdcd_v993.dbo\r\nconceptId =  3027970\r\nunitConceptId = 8713\r\nplausibleValueHigh =       4.0\r\n\r\n**********/\r\n\r\n\r\nSELECT num_violated_rows, CASE WHEN denominator.num_rows = 0 THEN 0 ELSE 1.0*num_violated_rows/denominator.num_rows END  AS pct_violated_rows,\r\n  denominator.num_rows as num_denominator_rows\r\nFROM\r\n(\r\n\tSELECT COUNT_BIG(*) AS num_violated_rows\r\n\tFROM\r\n\t(\r\n\t\tSELECT m.* \r\n\t\tFROM cdm_ibm_mdcd_v993.dbo.measurement m\r\n\t\t\r\n\t\tWHERE m.measurement_concept_id =  3027970\r\n\t\tAND m.unit_concept_id = 8713\r\n\t\tAND m.value_as_number IS NOT NULL\r\n\t\tAND m.value_as_number >       4.0\r\n\t) violated_rows\r\n) violated_row_count,\r\n( \r\n\tSELECT COUNT_BIG(*) AS num_rows\r\n\tFROM cdm_ibm_mdcd_v993.dbo.measurement m\r\n\t\r\n\tWHERE measurement_concept_id =  3027970\r\n\tAND unit_concept_id = 8713\r\n\tAND value_as_number IS NOT NULL\r\n) denominator\r\n;","CHECK_NAME":"plausibleValueHigh","CHECK_LEVEL":"CONCEPT","CHECK_DESCRIPTION":"For the combination of CONCEPT_ID  3027970 (Globulin [Mass/volume] in Serum by calculation) and UNIT_CONCEPT_ID 8713 (gram per deciliter), the number and percent of records that have a value higher than       4.0.","CDM_TABLE_NAME":"MEASUREMENT","CDM_FIELD_NAME":"MEASUREMENT_CONCEPT_ID","CONCEPT_ID":" 3027970","UNIT_CONCEPT_ID":"8713","SQL_FILE":"concept_plausible_value_high.sql","CATEGORY":"Plausibility","SUBCATEGORY":"Atemporal","CONTEXT":"Verification","checkId":2677,"FAILED":0,"THRESHOLD_VALUE":5,"_row":"19.696"},{"NUM_VIOLATED_ROWS":0,"PCT_VIOLATED_ROWS":0,"NUM_DENOMINATOR_ROWS":0,"EXECUTION_TIME":"0.592976 secs","QUERY_TEXT":"\r\n/*********\r\nCONCEPT LEVEL check:\r\nPLAUSIBLE_VALUE_HIGH - find any MEASUREMENT records that have VALUE_AS_NUMBER with non-null value > plausible high value\r\n\r\nParameters used in this template:\r\ncdmDatabaseSchema = cdm_ibm_mdcd_v993.dbo\r\nconceptId =  3028108\r\nunitConceptId = 8554\r\nplausibleValueHigh =     100.0\r\n\r\n**********/\r\n\r\n\r\nSELECT num_violated_rows, CASE WHEN denominator.num_rows = 0 THEN 0 ELSE 1.0*num_violated_rows/denominator.num_rows END  AS pct_violated_rows,\r\n  denominator.num_rows as num_denominator_rows\r\nFROM\r\n(\r\n\tSELECT COUNT_BIG(*) AS num_violated_rows\r\n\tFROM\r\n\t(\r\n\t\tSELECT m.* \r\n\t\tFROM cdm_ibm_mdcd_v993.dbo.measurement m\r\n\t\t\r\n\t\tWHERE m.measurement_concept_id =  3028108\r\n\t\tAND m.unit_concept_id = 8554\r\n\t\tAND m.value_as_number IS NOT NULL\r\n\t\tAND m.value_as_number >     100.0\r\n\t) violated_rows\r\n) violated_row_count,\r\n( \r\n\tSELECT COUNT_BIG(*) AS num_rows\r\n\tFROM cdm_ibm_mdcd_v993.dbo.measurement m\r\n\t\r\n\tWHERE measurement_concept_id =  3028108\r\n\tAND unit_concept_id = 8554\r\n\tAND value_as_number IS NOT NULL\r\n) denominator\r\n;","CHECK_NAME":"plausibleValueHigh","CHECK_LEVEL":"CONCEPT","CHECK_DESCRIPTION":"For the combination of CONCEPT_ID  3028108 (Segmented neutrophils/100 leukocytes in Blood by Manual count) and UNIT_CONCEPT_ID 8554 (percent), the number and percent of records that have a value higher than     100.0.","CDM_TABLE_NAME":"MEASUREMENT","CDM_FIELD_NAME":"MEASUREMENT_CONCEPT_ID","CONCEPT_ID":" 3028108","UNIT_CONCEPT_ID":"8554","SQL_FILE":"concept_plausible_value_high.sql","CATEGORY":"Plausibility","SUBCATEGORY":"Atemporal","CONTEXT":"Verification","checkId":2678,"FAILED":0,"THRESHOLD_VALUE":5,"_row":"19.697"},{"NUM_VIOLATED_ROWS":0,"PCT_VIOLATED_ROWS":0,"NUM_DENOMINATOR_ROWS":0,"EXECUTION_TIME":"1.628947 secs","QUERY_TEXT":"\r\n/*********\r\nCONCEPT LEVEL check:\r\nPLAUSIBLE_VALUE_HIGH - find any MEASUREMENT records that have VALUE_AS_NUMBER with non-null value > plausible high value\r\n\r\nParameters used in this template:\r\ncdmDatabaseSchema = cdm_ibm_mdcd_v993.dbo\r\nconceptId =  3028286\r\nunitConceptId = 8554\r\nplausibleValueHigh =     100.0\r\n\r\n**********/\r\n\r\n\r\nSELECT num_violated_rows, CASE WHEN denominator.num_rows = 0 THEN 0 ELSE 1.0*num_violated_rows/denominator.num_rows END  AS pct_violated_rows,\r\n  denominator.num_rows as num_denominator_rows\r\nFROM\r\n(\r\n\tSELECT COUNT_BIG(*) AS num_violated_rows\r\n\tFROM\r\n\t(\r\n\t\tSELECT m.* \r\n\t\tFROM cdm_ibm_mdcd_v993.dbo.measurement m\r\n\t\t\r\n\t\tWHERE m.measurement_concept_id =  3028286\r\n\t\tAND m.unit_concept_id = 8554\r\n\t\tAND m.value_as_number IS NOT NULL\r\n\t\tAND m.value_as_number >     100.0\r\n\t) violated_rows\r\n) violated_row_count,\r\n( \r\n\tSELECT COUNT_BIG(*) AS num_rows\r\n\tFROM cdm_ibm_mdcd_v993.dbo.measurement m\r\n\t\r\n\tWHERE measurement_concept_id =  3028286\r\n\tAND unit_concept_id = 8554\r\n\tAND value_as_number IS NOT NULL\r\n) denominator\r\n;","CHECK_NAME":"plausibleValueHigh","CHECK_LEVEL":"CONCEPT","CHECK_DESCRIPTION":"For the combination of CONCEPT_ID  3028286 (Albumin [Mass/volume] in Serum or Plasma by Electrophoresis) and UNIT_CONCEPT_ID 8554 (percent), the number and percent of records that have a value higher than     100.0.","CDM_TABLE_NAME":"MEASUREMENT","CDM_FIELD_NAME":"MEASUREMENT_CONCEPT_ID","CONCEPT_ID":" 3028286","UNIT_CONCEPT_ID":"8554","SQL_FILE":"concept_plausible_value_high.sql","CATEGORY":"Plausibility","SUBCATEGORY":"Atemporal","CONTEXT":"Verification","checkId":2679,"FAILED":0,"THRESHOLD_VALUE":5,"_row":"19.698"},{"NUM_VIOLATED_ROWS":0,"PCT_VIOLATED_ROWS":0,"NUM_DENOMINATOR_ROWS":0,"EXECUTION_TIME":"0.868988 secs","QUERY_TEXT":"\r\n/*********\r\nCONCEPT LEVEL check:\r\nPLAUSIBLE_VALUE_HIGH - find any MEASUREMENT records that have VALUE_AS_NUMBER with non-null value > plausible high value\r\n\r\nParameters used in this template:\r\ncdmDatabaseSchema = cdm_ibm_mdcd_v993.dbo\r\nconceptId =  3028286\r\nunitConceptId = 8636\r\nplausibleValueHigh =    1000.0\r\n\r\n**********/\r\n\r\n\r\nSELECT num_violated_rows, CASE WHEN denominator.num_rows = 0 THEN 0 ELSE 1.0*num_violated_rows/denominator.num_rows END  AS pct_violated_rows,\r\n  denominator.num_rows as num_denominator_rows\r\nFROM\r\n(\r\n\tSELECT COUNT_BIG(*) AS num_violated_rows\r\n\tFROM\r\n\t(\r\n\t\tSELECT m.* \r\n\t\tFROM cdm_ibm_mdcd_v993.dbo.measurement m\r\n\t\t\r\n\t\tWHERE m.measurement_concept_id =  3028286\r\n\t\tAND m.unit_concept_id = 8636\r\n\t\tAND m.value_as_number IS NOT NULL\r\n\t\tAND m.value_as_number >    1000.0\r\n\t) violated_rows\r\n) violated_row_count,\r\n( \r\n\tSELECT COUNT_BIG(*) AS num_rows\r\n\tFROM cdm_ibm_mdcd_v993.dbo.measurement m\r\n\t\r\n\tWHERE measurement_concept_id =  3028286\r\n\tAND unit_concept_id = 8636\r\n\tAND value_as_number IS NOT NULL\r\n) denominator\r\n;","CHECK_NAME":"plausibleValueHigh","CHECK_LEVEL":"CONCEPT","CHECK_DESCRIPTION":"For the combination of CONCEPT_ID  3028286 (Albumin [Mass/volume] in Serum or Plasma by Electrophoresis) and UNIT_CONCEPT_ID 8636 (gram per liter), the number and percent of records that have a value higher than    1000.0.","CDM_TABLE_NAME":"MEASUREMENT","CDM_FIELD_NAME":"MEASUREMENT_CONCEPT_ID","CONCEPT_ID":" 3028286","UNIT_CONCEPT_ID":"8636","SQL_FILE":"concept_plausible_value_high.sql","CATEGORY":"Plausibility","SUBCATEGORY":"Atemporal","CONTEXT":"Verification","checkId":2680,"FAILED":0,"THRESHOLD_VALUE":5,"_row":"19.699"},{"NUM_VIOLATED_ROWS":0,"PCT_VIOLATED_ROWS":0,"NUM_DENOMINATOR_ROWS":0,"EXECUTION_TIME":"0.909970 secs","QUERY_TEXT":"\r\n/*********\r\nCONCEPT LEVEL check:\r\nPLAUSIBLE_VALUE_HIGH - find any MEASUREMENT records that have VALUE_AS_NUMBER with non-null value > plausible high value\r\n\r\nParameters used in this template:\r\ncdmDatabaseSchema = cdm_ibm_mdcd_v993.dbo\r\nconceptId =  3028286\r\nunitConceptId = 8713\r\nplausibleValueHigh =    1000.0\r\n\r\n**********/\r\n\r\n\r\nSELECT num_violated_rows, CASE WHEN denominator.num_rows = 0 THEN 0 ELSE 1.0*num_violated_rows/denominator.num_rows END  AS pct_violated_rows,\r\n  denominator.num_rows as num_denominator_rows\r\nFROM\r\n(\r\n\tSELECT COUNT_BIG(*) AS num_violated_rows\r\n\tFROM\r\n\t(\r\n\t\tSELECT m.* \r\n\t\tFROM cdm_ibm_mdcd_v993.dbo.measurement m\r\n\t\t\r\n\t\tWHERE m.measurement_concept_id =  3028286\r\n\t\tAND m.unit_concept_id = 8713\r\n\t\tAND m.value_as_number IS NOT NULL\r\n\t\tAND m.value_as_number >    1000.0\r\n\t) violated_rows\r\n) violated_row_count,\r\n( \r\n\tSELECT COUNT_BIG(*) AS num_rows\r\n\tFROM cdm_ibm_mdcd_v993.dbo.measurement m\r\n\t\r\n\tWHERE measurement_concept_id =  3028286\r\n\tAND unit_concept_id = 8713\r\n\tAND value_as_number IS NOT NULL\r\n) denominator\r\n;","CHECK_NAME":"plausibleValueHigh","CHECK_LEVEL":"CONCEPT","CHECK_DESCRIPTION":"For the combination of CONCEPT_ID  3028286 (Albumin [Mass/volume] in Serum or Plasma by Electrophoresis) and UNIT_CONCEPT_ID 8713 (gram per deciliter), the number and percent of records that have a value higher than    1000.0.","CDM_TABLE_NAME":"MEASUREMENT","CDM_FIELD_NAME":"MEASUREMENT_CONCEPT_ID","CONCEPT_ID":" 3028286","UNIT_CONCEPT_ID":"8713","SQL_FILE":"concept_plausible_value_high.sql","CATEGORY":"Plausibility","SUBCATEGORY":"Atemporal","CONTEXT":"Verification","checkId":2681,"FAILED":0,"THRESHOLD_VALUE":5,"_row":"19.700"},{"NUM_VIOLATED_ROWS":0,"PCT_VIOLATED_ROWS":0,"NUM_DENOMINATOR_ROWS":0,"EXECUTION_TIME":"0.849971 secs","QUERY_TEXT":"\r\n/*********\r\nCONCEPT LEVEL check:\r\nPLAUSIBLE_VALUE_HIGH - find any MEASUREMENT records that have VALUE_AS_NUMBER with non-null value > plausible high value\r\n\r\nParameters used in this template:\r\ncdmDatabaseSchema = cdm_ibm_mdcd_v993.dbo\r\nconceptId =  3028286\r\nunitConceptId = 8751\r\nplausibleValueHigh =    1000.0\r\n\r\n**********/\r\n\r\n\r\nSELECT num_violated_rows, CASE WHEN denominator.num_rows = 0 THEN 0 ELSE 1.0*num_violated_rows/denominator.num_rows END  AS pct_violated_rows,\r\n  denominator.num_rows as num_denominator_rows\r\nFROM\r\n(\r\n\tSELECT COUNT_BIG(*) AS num_violated_rows\r\n\tFROM\r\n\t(\r\n\t\tSELECT m.* \r\n\t\tFROM cdm_ibm_mdcd_v993.dbo.measurement m\r\n\t\t\r\n\t\tWHERE m.measurement_concept_id =  3028286\r\n\t\tAND m.unit_concept_id = 8751\r\n\t\tAND m.value_as_number IS NOT NULL\r\n\t\tAND m.value_as_number >    1000.0\r\n\t) violated_rows\r\n) violated_row_count,\r\n( \r\n\tSELECT COUNT_BIG(*) AS num_rows\r\n\tFROM cdm_ibm_mdcd_v993.dbo.measurement m\r\n\t\r\n\tWHERE measurement_concept_id =  3028286\r\n\tAND unit_concept_id = 8751\r\n\tAND value_as_number IS NOT NULL\r\n) denominator\r\n;","CHECK_NAME":"plausibleValueHigh","CHECK_LEVEL":"CONCEPT","CHECK_DESCRIPTION":"For the combination of CONCEPT_ID  3028286 (Albumin [Mass/volume] in Serum or Plasma by Electrophoresis) and UNIT_CONCEPT_ID 8751 (milligram per liter), the number and percent of records that have a value higher than    1000.0.","CDM_TABLE_NAME":"MEASUREMENT","CDM_FIELD_NAME":"MEASUREMENT_CONCEPT_ID","CONCEPT_ID":" 3028286","UNIT_CONCEPT_ID":"8751","SQL_FILE":"concept_plausible_value_high.sql","CATEGORY":"Plausibility","SUBCATEGORY":"Atemporal","CONTEXT":"Verification","checkId":2682,"FAILED":0,"THRESHOLD_VALUE":5,"_row":"19.701"},{"NUM_VIOLATED_ROWS":0,"PCT_VIOLATED_ROWS":0,"NUM_DENOMINATOR_ROWS":0,"EXECUTION_TIME":"0.706973 secs","QUERY_TEXT":"\r\n/*********\r\nCONCEPT LEVEL check:\r\nPLAUSIBLE_VALUE_HIGH - find any MEASUREMENT records that have VALUE_AS_NUMBER with non-null value > plausible high value\r\n\r\nParameters used in this template:\r\ncdmDatabaseSchema = cdm_ibm_mdcd_v993.dbo\r\nconceptId =  3028288\r\nunitConceptId = 8736\r\nplausibleValueHigh =     596.0\r\n\r\n**********/\r\n\r\n\r\nSELECT num_violated_rows, CASE WHEN denominator.num_rows = 0 THEN 0 ELSE 1.0*num_violated_rows/denominator.num_rows END  AS pct_violated_rows,\r\n  denominator.num_rows as num_denominator_rows\r\nFROM\r\n(\r\n\tSELECT COUNT_BIG(*) AS num_violated_rows\r\n\tFROM\r\n\t(\r\n\t\tSELECT m.* \r\n\t\tFROM cdm_ibm_mdcd_v993.dbo.measurement m\r\n\t\t\r\n\t\tWHERE m.measurement_concept_id =  3028288\r\n\t\tAND m.unit_concept_id = 8736\r\n\t\tAND m.value_as_number IS NOT NULL\r\n\t\tAND m.value_as_number >     596.0\r\n\t) violated_rows\r\n) violated_row_count,\r\n( \r\n\tSELECT COUNT_BIG(*) AS num_rows\r\n\tFROM cdm_ibm_mdcd_v993.dbo.measurement m\r\n\t\r\n\tWHERE measurement_concept_id =  3028288\r\n\tAND unit_concept_id = 8736\r\n\tAND value_as_number IS NOT NULL\r\n) denominator\r\n;","CHECK_NAME":"plausibleValueHigh","CHECK_LEVEL":"CONCEPT","CHECK_DESCRIPTION":"For the combination of CONCEPT_ID  3028288 (Cholesterol in LDL [Mass/volume] in Serum or Plasma by calculation) and UNIT_CONCEPT_ID 8736 (nanomole per liter), the number and percent of records that have a value higher than     596.0.","CDM_TABLE_NAME":"MEASUREMENT","CDM_FIELD_NAME":"MEASUREMENT_CONCEPT_ID","CONCEPT_ID":" 3028288","UNIT_CONCEPT_ID":"8736","SQL_FILE":"concept_plausible_value_high.sql","CATEGORY":"Plausibility","SUBCATEGORY":"Atemporal","CONTEXT":"Verification","checkId":2683,"FAILED":0,"THRESHOLD_VALUE":5,"_row":"19.702"},{"NUM_VIOLATED_ROWS":0,"PCT_VIOLATED_ROWS":0,"NUM_DENOMINATOR_ROWS":0,"EXECUTION_TIME":"0.653993 secs","QUERY_TEXT":"\r\n/*********\r\nCONCEPT LEVEL check:\r\nPLAUSIBLE_VALUE_HIGH - find any MEASUREMENT records that have VALUE_AS_NUMBER with non-null value > plausible high value\r\n\r\nParameters used in this template:\r\ncdmDatabaseSchema = cdm_ibm_mdcd_v993.dbo\r\nconceptId =  3028288\r\nunitConceptId = 8817\r\nplausibleValueHigh =     372.0\r\n\r\n**********/\r\n\r\n\r\nSELECT num_violated_rows, CASE WHEN denominator.num_rows = 0 THEN 0 ELSE 1.0*num_violated_rows/denominator.num_rows END  AS pct_violated_rows,\r\n  denominator.num_rows as num_denominator_rows\r\nFROM\r\n(\r\n\tSELECT COUNT_BIG(*) AS num_violated_rows\r\n\tFROM\r\n\t(\r\n\t\tSELECT m.* \r\n\t\tFROM cdm_ibm_mdcd_v993.dbo.measurement m\r\n\t\t\r\n\t\tWHERE m.measurement_concept_id =  3028288\r\n\t\tAND m.unit_concept_id = 8817\r\n\t\tAND m.value_as_number IS NOT NULL\r\n\t\tAND m.value_as_number >     372.0\r\n\t) violated_rows\r\n) violated_row_count,\r\n( \r\n\tSELECT COUNT_BIG(*) AS num_rows\r\n\tFROM cdm_ibm_mdcd_v993.dbo.measurement m\r\n\t\r\n\tWHERE measurement_concept_id =  3028288\r\n\tAND unit_concept_id = 8817\r\n\tAND value_as_number IS NOT NULL\r\n) denominator\r\n;","CHECK_NAME":"plausibleValueHigh","CHECK_LEVEL":"CONCEPT","CHECK_DESCRIPTION":"For the combination of CONCEPT_ID  3028288 (Cholesterol in LDL [Mass/volume] in Serum or Plasma by calculation) and UNIT_CONCEPT_ID 8817 (nanogram per deciliter), the number and percent of records that have a value higher than     372.0.","CDM_TABLE_NAME":"MEASUREMENT","CDM_FIELD_NAME":"MEASUREMENT_CONCEPT_ID","CONCEPT_ID":" 3028288","UNIT_CONCEPT_ID":"8817","SQL_FILE":"concept_plausible_value_high.sql","CATEGORY":"Plausibility","SUBCATEGORY":"Atemporal","CONTEXT":"Verification","checkId":2684,"FAILED":0,"THRESHOLD_VALUE":5,"_row":"19.703"},{"NUM_VIOLATED_ROWS":0,"PCT_VIOLATED_ROWS":0,"NUM_DENOMINATOR_ROWS":0,"EXECUTION_TIME":"0.600991 secs","QUERY_TEXT":"\r\n/*********\r\nCONCEPT LEVEL check:\r\nPLAUSIBLE_VALUE_HIGH - find any MEASUREMENT records that have VALUE_AS_NUMBER with non-null value > plausible high value\r\n\r\nParameters used in this template:\r\ncdmDatabaseSchema = cdm_ibm_mdcd_v993.dbo\r\nconceptId =  3028288\r\nunitConceptId = 8840\r\nplausibleValueHigh =     250.0\r\n\r\n**********/\r\n\r\n\r\nSELECT num_violated_rows, CASE WHEN denominator.num_rows = 0 THEN 0 ELSE 1.0*num_violated_rows/denominator.num_rows END  AS pct_violated_rows,\r\n  denominator.num_rows as num_denominator_rows\r\nFROM\r\n(\r\n\tSELECT COUNT_BIG(*) AS num_violated_rows\r\n\tFROM\r\n\t(\r\n\t\tSELECT m.* \r\n\t\tFROM cdm_ibm_mdcd_v993.dbo.measurement m\r\n\t\t\r\n\t\tWHERE m.measurement_concept_id =  3028288\r\n\t\tAND m.unit_concept_id = 8840\r\n\t\tAND m.value_as_number IS NOT NULL\r\n\t\tAND m.value_as_number >     250.0\r\n\t) violated_rows\r\n) violated_row_count,\r\n( \r\n\tSELECT COUNT_BIG(*) AS num_rows\r\n\tFROM cdm_ibm_mdcd_v993.dbo.measurement m\r\n\t\r\n\tWHERE measurement_concept_id =  3028288\r\n\tAND unit_concept_id = 8840\r\n\tAND value_as_number IS NOT NULL\r\n) denominator\r\n;","CHECK_NAME":"plausibleValueHigh","CHECK_LEVEL":"CONCEPT","CHECK_DESCRIPTION":"For the combination of CONCEPT_ID  3028288 (Cholesterol in LDL [Mass/volume] in Serum or Plasma by calculation) and UNIT_CONCEPT_ID 8840 (milligram per deciliter), the number and percent of records that have a value higher than     250.0.","CDM_TABLE_NAME":"MEASUREMENT","CDM_FIELD_NAME":"MEASUREMENT_CONCEPT_ID","CONCEPT_ID":" 3028288","UNIT_CONCEPT_ID":"8840","SQL_FILE":"concept_plausible_value_high.sql","CATEGORY":"Plausibility","SUBCATEGORY":"Atemporal","CONTEXT":"Verification","checkId":2685,"FAILED":0,"THRESHOLD_VALUE":5,"_row":"19.704"},{"NUM_VIOLATED_ROWS":0,"PCT_VIOLATED_ROWS":0,"NUM_DENOMINATOR_ROWS":0,"EXECUTION_TIME":"0.542976 secs","QUERY_TEXT":"\r\n/*********\r\nCONCEPT LEVEL check:\r\nPLAUSIBLE_VALUE_HIGH - find any MEASUREMENT records that have VALUE_AS_NUMBER with non-null value > plausible high value\r\n\r\nParameters used in this template:\r\ncdmDatabaseSchema = cdm_ibm_mdcd_v993.dbo\r\nconceptId =  3028437\r\nunitConceptId = 8736\r\nplausibleValueHigh =    2500.0\r\n\r\n**********/\r\n\r\n\r\nSELECT num_violated_rows, CASE WHEN denominator.num_rows = 0 THEN 0 ELSE 1.0*num_violated_rows/denominator.num_rows END  AS pct_violated_rows,\r\n  denominator.num_rows as num_denominator_rows\r\nFROM\r\n(\r\n\tSELECT COUNT_BIG(*) AS num_violated_rows\r\n\tFROM\r\n\t(\r\n\t\tSELECT m.* \r\n\t\tFROM cdm_ibm_mdcd_v993.dbo.measurement m\r\n\t\t\r\n\t\tWHERE m.measurement_concept_id =  3028437\r\n\t\tAND m.unit_concept_id = 8736\r\n\t\tAND m.value_as_number IS NOT NULL\r\n\t\tAND m.value_as_number >    2500.0\r\n\t) violated_rows\r\n) violated_row_count,\r\n( \r\n\tSELECT COUNT_BIG(*) AS num_rows\r\n\tFROM cdm_ibm_mdcd_v993.dbo.measurement m\r\n\t\r\n\tWHERE measurement_concept_id =  3028437\r\n\tAND unit_concept_id = 8736\r\n\tAND value_as_number IS NOT NULL\r\n) denominator\r\n;","CHECK_NAME":"plausibleValueHigh","CHECK_LEVEL":"CONCEPT","CHECK_DESCRIPTION":"For the combination of CONCEPT_ID  3028437 (Cholesterol in LDL [Mass/volume] in Serum or Plasma) and UNIT_CONCEPT_ID 8736 (nanomole per liter), the number and percent of records that have a value higher than    2500.0.","CDM_TABLE_NAME":"MEASUREMENT","CDM_FIELD_NAME":"MEASUREMENT_CONCEPT_ID","CONCEPT_ID":" 3028437","UNIT_CONCEPT_ID":"8736","SQL_FILE":"concept_plausible_value_high.sql","CATEGORY":"Plausibility","SUBCATEGORY":"Atemporal","CONTEXT":"Verification","checkId":2686,"FAILED":0,"THRESHOLD_VALUE":5,"_row":"19.705"},{"NUM_VIOLATED_ROWS":0,"PCT_VIOLATED_ROWS":0,"NUM_DENOMINATOR_ROWS":0,"EXECUTION_TIME":"0.674967 secs","QUERY_TEXT":"\r\n/*********\r\nCONCEPT LEVEL check:\r\nPLAUSIBLE_VALUE_HIGH - find any MEASUREMENT records that have VALUE_AS_NUMBER with non-null value > plausible high value\r\n\r\nParameters used in this template:\r\ncdmDatabaseSchema = cdm_ibm_mdcd_v993.dbo\r\nconceptId =  3028437\r\nunitConceptId = 8753\r\nplausibleValueHigh =       8.0\r\n\r\n**********/\r\n\r\n\r\nSELECT num_violated_rows, CASE WHEN denominator.num_rows = 0 THEN 0 ELSE 1.0*num_violated_rows/denominator.num_rows END  AS pct_violated_rows,\r\n  denominator.num_rows as num_denominator_rows\r\nFROM\r\n(\r\n\tSELECT COUNT_BIG(*) AS num_violated_rows\r\n\tFROM\r\n\t(\r\n\t\tSELECT m.* \r\n\t\tFROM cdm_ibm_mdcd_v993.dbo.measurement m\r\n\t\t\r\n\t\tWHERE m.measurement_concept_id =  3028437\r\n\t\tAND m.unit_concept_id = 8753\r\n\t\tAND m.value_as_number IS NOT NULL\r\n\t\tAND m.value_as_number >       8.0\r\n\t) violated_rows\r\n) violated_row_count,\r\n( \r\n\tSELECT COUNT_BIG(*) AS num_rows\r\n\tFROM cdm_ibm_mdcd_v993.dbo.measurement m\r\n\t\r\n\tWHERE measurement_concept_id =  3028437\r\n\tAND unit_concept_id = 8753\r\n\tAND value_as_number IS NOT NULL\r\n) denominator\r\n;","CHECK_NAME":"plausibleValueHigh","CHECK_LEVEL":"CONCEPT","CHECK_DESCRIPTION":"For the combination of CONCEPT_ID  3028437 (Cholesterol in LDL [Mass/volume] in Serum or Plasma) and UNIT_CONCEPT_ID 8753 (millimole per liter), the number and percent of records that have a value higher than       8.0.","CDM_TABLE_NAME":"MEASUREMENT","CDM_FIELD_NAME":"MEASUREMENT_CONCEPT_ID","CONCEPT_ID":" 3028437","UNIT_CONCEPT_ID":"8753","SQL_FILE":"concept_plausible_value_high.sql","CATEGORY":"Plausibility","SUBCATEGORY":"Atemporal","CONTEXT":"Verification","checkId":2687,"FAILED":0,"THRESHOLD_VALUE":5,"_row":"19.706"},{"NUM_VIOLATED_ROWS":0,"PCT_VIOLATED_ROWS":0,"NUM_DENOMINATOR_ROWS":0,"EXECUTION_TIME":"1.006978 secs","QUERY_TEXT":"\r\n/*********\r\nCONCEPT LEVEL check:\r\nPLAUSIBLE_VALUE_HIGH - find any MEASUREMENT records that have VALUE_AS_NUMBER with non-null value > plausible high value\r\n\r\nParameters used in this template:\r\ncdmDatabaseSchema = cdm_ibm_mdcd_v993.dbo\r\nconceptId =  3028437\r\nunitConceptId = 8840\r\nplausibleValueHigh =     250.0\r\n\r\n**********/\r\n\r\n\r\nSELECT num_violated_rows, CASE WHEN denominator.num_rows = 0 THEN 0 ELSE 1.0*num_violated_rows/denominator.num_rows END  AS pct_violated_rows,\r\n  denominator.num_rows as num_denominator_rows\r\nFROM\r\n(\r\n\tSELECT COUNT_BIG(*) AS num_violated_rows\r\n\tFROM\r\n\t(\r\n\t\tSELECT m.* \r\n\t\tFROM cdm_ibm_mdcd_v993.dbo.measurement m\r\n\t\t\r\n\t\tWHERE m.measurement_concept_id =  3028437\r\n\t\tAND m.unit_concept_id = 8840\r\n\t\tAND m.value_as_number IS NOT NULL\r\n\t\tAND m.value_as_number >     250.0\r\n\t) violated_rows\r\n) violated_row_count,\r\n( \r\n\tSELECT COUNT_BIG(*) AS num_rows\r\n\tFROM cdm_ibm_mdcd_v993.dbo.measurement m\r\n\t\r\n\tWHERE measurement_concept_id =  3028437\r\n\tAND unit_concept_id = 8840\r\n\tAND value_as_number IS NOT NULL\r\n) denominator\r\n;","CHECK_NAME":"plausibleValueHigh","CHECK_LEVEL":"CONCEPT","CHECK_DESCRIPTION":"For the combination of CONCEPT_ID  3028437 (Cholesterol in LDL [Mass/volume] in Serum or Plasma) and UNIT_CONCEPT_ID 8840 (milligram per deciliter), the number and percent of records that have a value higher than     250.0.","CDM_TABLE_NAME":"MEASUREMENT","CDM_FIELD_NAME":"MEASUREMENT_CONCEPT_ID","CONCEPT_ID":" 3028437","UNIT_CONCEPT_ID":"8840","SQL_FILE":"concept_plausible_value_high.sql","CATEGORY":"Plausibility","SUBCATEGORY":"Atemporal","CONTEXT":"Verification","checkId":2688,"FAILED":0,"THRESHOLD_VALUE":5,"_row":"19.707"},{"NUM_VIOLATED_ROWS":0,"PCT_VIOLATED_ROWS":0,"NUM_DENOMINATOR_ROWS":0,"EXECUTION_TIME":"0.514990 secs","QUERY_TEXT":"\r\n/*********\r\nCONCEPT LEVEL check:\r\nPLAUSIBLE_VALUE_HIGH - find any MEASUREMENT records that have VALUE_AS_NUMBER with non-null value > plausible high value\r\n\r\nParameters used in this template:\r\ncdmDatabaseSchema = cdm_ibm_mdcd_v993.dbo\r\nconceptId =  3028615\r\nunitConceptId = 8554\r\nplausibleValueHigh =       1.0\r\n\r\n**********/\r\n\r\n\r\nSELECT num_violated_rows, CASE WHEN denominator.num_rows = 0 THEN 0 ELSE 1.0*num_violated_rows/denominator.num_rows END  AS pct_violated_rows,\r\n  denominator.num_rows as num_denominator_rows\r\nFROM\r\n(\r\n\tSELECT COUNT_BIG(*) AS num_violated_rows\r\n\tFROM\r\n\t(\r\n\t\tSELECT m.* \r\n\t\tFROM cdm_ibm_mdcd_v993.dbo.measurement m\r\n\t\t\r\n\t\tWHERE m.measurement_concept_id =  3028615\r\n\t\tAND m.unit_concept_id = 8554\r\n\t\tAND m.value_as_number IS NOT NULL\r\n\t\tAND m.value_as_number >       1.0\r\n\t) violated_rows\r\n) violated_row_count,\r\n( \r\n\tSELECT COUNT_BIG(*) AS num_rows\r\n\tFROM cdm_ibm_mdcd_v993.dbo.measurement m\r\n\t\r\n\tWHERE measurement_concept_id =  3028615\r\n\tAND unit_concept_id = 8554\r\n\tAND value_as_number IS NOT NULL\r\n) denominator\r\n;","CHECK_NAME":"plausibleValueHigh","CHECK_LEVEL":"CONCEPT","CHECK_DESCRIPTION":"For the combination of CONCEPT_ID  3028615 (Eosinophils [#/volume] in Blood by Automated count) and UNIT_CONCEPT_ID 8554 (percent), the number and percent of records that have a value higher than       1.0.","CDM_TABLE_NAME":"MEASUREMENT","CDM_FIELD_NAME":"MEASUREMENT_CONCEPT_ID","CONCEPT_ID":" 3028615","UNIT_CONCEPT_ID":"8554","SQL_FILE":"concept_plausible_value_high.sql","CATEGORY":"Plausibility","SUBCATEGORY":"Atemporal","CONTEXT":"Verification","checkId":2689,"FAILED":0,"THRESHOLD_VALUE":5,"_row":"19.708"},{"NUM_VIOLATED_ROWS":0,"PCT_VIOLATED_ROWS":0,"NUM_DENOMINATOR_ROWS":0,"EXECUTION_TIME":"0.520983 secs","QUERY_TEXT":"\r\n/*********\r\nCONCEPT LEVEL check:\r\nPLAUSIBLE_VALUE_HIGH - find any MEASUREMENT records that have VALUE_AS_NUMBER with non-null value > plausible high value\r\n\r\nParameters used in this template:\r\ncdmDatabaseSchema = cdm_ibm_mdcd_v993.dbo\r\nconceptId =  3028615\r\nunitConceptId = 8647\r\nplausibleValueHigh =     500.0\r\n\r\n**********/\r\n\r\n\r\nSELECT num_violated_rows, CASE WHEN denominator.num_rows = 0 THEN 0 ELSE 1.0*num_violated_rows/denominator.num_rows END  AS pct_violated_rows,\r\n  denominator.num_rows as num_denominator_rows\r\nFROM\r\n(\r\n\tSELECT COUNT_BIG(*) AS num_violated_rows\r\n\tFROM\r\n\t(\r\n\t\tSELECT m.* \r\n\t\tFROM cdm_ibm_mdcd_v993.dbo.measurement m\r\n\t\t\r\n\t\tWHERE m.measurement_concept_id =  3028615\r\n\t\tAND m.unit_concept_id = 8647\r\n\t\tAND m.value_as_number IS NOT NULL\r\n\t\tAND m.value_as_number >     500.0\r\n\t) violated_rows\r\n) violated_row_count,\r\n( \r\n\tSELECT COUNT_BIG(*) AS num_rows\r\n\tFROM cdm_ibm_mdcd_v993.dbo.measurement m\r\n\t\r\n\tWHERE measurement_concept_id =  3028615\r\n\tAND unit_concept_id = 8647\r\n\tAND value_as_number IS NOT NULL\r\n) denominator\r\n;","CHECK_NAME":"plausibleValueHigh","CHECK_LEVEL":"CONCEPT","CHECK_DESCRIPTION":"For the combination of CONCEPT_ID  3028615 (Eosinophils [#/volume] in Blood by Automated count) and UNIT_CONCEPT_ID 8647 (per microliter), the number and percent of records that have a value higher than     500.0.","CDM_TABLE_NAME":"MEASUREMENT","CDM_FIELD_NAME":"MEASUREMENT_CONCEPT_ID","CONCEPT_ID":" 3028615","UNIT_CONCEPT_ID":"8647","SQL_FILE":"concept_plausible_value_high.sql","CATEGORY":"Plausibility","SUBCATEGORY":"Atemporal","CONTEXT":"Verification","checkId":2690,"FAILED":0,"THRESHOLD_VALUE":5,"_row":"19.709"},{"NUM_VIOLATED_ROWS":0,"PCT_VIOLATED_ROWS":0,"NUM_DENOMINATOR_ROWS":0,"EXECUTION_TIME":"0.579975 secs","QUERY_TEXT":"\r\n/*********\r\nCONCEPT LEVEL check:\r\nPLAUSIBLE_VALUE_HIGH - find any MEASUREMENT records that have VALUE_AS_NUMBER with non-null value > plausible high value\r\n\r\nParameters used in this template:\r\ncdmDatabaseSchema = cdm_ibm_mdcd_v993.dbo\r\nconceptId =  3028615\r\nunitConceptId = 8816\r\nplausibleValueHigh =       1.0\r\n\r\n**********/\r\n\r\n\r\nSELECT num_violated_rows, CASE WHEN denominator.num_rows = 0 THEN 0 ELSE 1.0*num_violated_rows/denominator.num_rows END  AS pct_violated_rows,\r\n  denominator.num_rows as num_denominator_rows\r\nFROM\r\n(\r\n\tSELECT COUNT_BIG(*) AS num_violated_rows\r\n\tFROM\r\n\t(\r\n\t\tSELECT m.* \r\n\t\tFROM cdm_ibm_mdcd_v993.dbo.measurement m\r\n\t\t\r\n\t\tWHERE m.measurement_concept_id =  3028615\r\n\t\tAND m.unit_concept_id = 8816\r\n\t\tAND m.value_as_number IS NOT NULL\r\n\t\tAND m.value_as_number >       1.0\r\n\t) violated_rows\r\n) violated_row_count,\r\n( \r\n\tSELECT COUNT_BIG(*) AS num_rows\r\n\tFROM cdm_ibm_mdcd_v993.dbo.measurement m\r\n\t\r\n\tWHERE measurement_concept_id =  3028615\r\n\tAND unit_concept_id = 8816\r\n\tAND value_as_number IS NOT NULL\r\n) denominator\r\n;","CHECK_NAME":"plausibleValueHigh","CHECK_LEVEL":"CONCEPT","CHECK_DESCRIPTION":"For the combination of CONCEPT_ID  3028615 (Eosinophils [#/volume] in Blood by Automated count) and UNIT_CONCEPT_ID 8816 (million per milliliter), the number and percent of records that have a value higher than       1.0.","CDM_TABLE_NAME":"MEASUREMENT","CDM_FIELD_NAME":"MEASUREMENT_CONCEPT_ID","CONCEPT_ID":" 3028615","UNIT_CONCEPT_ID":"8816","SQL_FILE":"concept_plausible_value_high.sql","CATEGORY":"Plausibility","SUBCATEGORY":"Atemporal","CONTEXT":"Verification","checkId":2691,"FAILED":0,"THRESHOLD_VALUE":5,"_row":"19.710"},{"NUM_VIOLATED_ROWS":0,"PCT_VIOLATED_ROWS":0,"NUM_DENOMINATOR_ROWS":0,"EXECUTION_TIME":"0.618975 secs","QUERY_TEXT":"\r\n/*********\r\nCONCEPT LEVEL check:\r\nPLAUSIBLE_VALUE_HIGH - find any MEASUREMENT records that have VALUE_AS_NUMBER with non-null value > plausible high value\r\n\r\nParameters used in this template:\r\ncdmDatabaseSchema = cdm_ibm_mdcd_v993.dbo\r\nconceptId =  3028615\r\nunitConceptId = 8848\r\nplausibleValueHigh =       1.0\r\n\r\n**********/\r\n\r\n\r\nSELECT num_violated_rows, CASE WHEN denominator.num_rows = 0 THEN 0 ELSE 1.0*num_violated_rows/denominator.num_rows END  AS pct_violated_rows,\r\n  denominator.num_rows as num_denominator_rows\r\nFROM\r\n(\r\n\tSELECT COUNT_BIG(*) AS num_violated_rows\r\n\tFROM\r\n\t(\r\n\t\tSELECT m.* \r\n\t\tFROM cdm_ibm_mdcd_v993.dbo.measurement m\r\n\t\t\r\n\t\tWHERE m.measurement_concept_id =  3028615\r\n\t\tAND m.unit_concept_id = 8848\r\n\t\tAND m.value_as_number IS NOT NULL\r\n\t\tAND m.value_as_number >       1.0\r\n\t) violated_rows\r\n) violated_row_count,\r\n( \r\n\tSELECT COUNT_BIG(*) AS num_rows\r\n\tFROM cdm_ibm_mdcd_v993.dbo.measurement m\r\n\t\r\n\tWHERE measurement_concept_id =  3028615\r\n\tAND unit_concept_id = 8848\r\n\tAND value_as_number IS NOT NULL\r\n) denominator\r\n;","CHECK_NAME":"plausibleValueHigh","CHECK_LEVEL":"CONCEPT","CHECK_DESCRIPTION":"For the combination of CONCEPT_ID  3028615 (Eosinophils [#/volume] in Blood by Automated count) and UNIT_CONCEPT_ID 8848 (thousand per microliter), the number and percent of records that have a value higher than       1.0.","CDM_TABLE_NAME":"MEASUREMENT","CDM_FIELD_NAME":"MEASUREMENT_CONCEPT_ID","CONCEPT_ID":" 3028615","UNIT_CONCEPT_ID":"8848","SQL_FILE":"concept_plausible_value_high.sql","CATEGORY":"Plausibility","SUBCATEGORY":"Atemporal","CONTEXT":"Verification","checkId":2692,"FAILED":0,"THRESHOLD_VALUE":5,"_row":"19.711"},{"NUM_VIOLATED_ROWS":0,"PCT_VIOLATED_ROWS":0,"NUM_DENOMINATOR_ROWS":0,"EXECUTION_TIME":"0.536992 secs","QUERY_TEXT":"\r\n/*********\r\nCONCEPT LEVEL check:\r\nPLAUSIBLE_VALUE_HIGH - find any MEASUREMENT records that have VALUE_AS_NUMBER with non-null value > plausible high value\r\n\r\nParameters used in this template:\r\ncdmDatabaseSchema = cdm_ibm_mdcd_v993.dbo\r\nconceptId =  3028615\r\nunitConceptId = 8961\r\nplausibleValueHigh =       1.0\r\n\r\n**********/\r\n\r\n\r\nSELECT num_violated_rows, CASE WHEN denominator.num_rows = 0 THEN 0 ELSE 1.0*num_violated_rows/denominator.num_rows END  AS pct_violated_rows,\r\n  denominator.num_rows as num_denominator_rows\r\nFROM\r\n(\r\n\tSELECT COUNT_BIG(*) AS num_violated_rows\r\n\tFROM\r\n\t(\r\n\t\tSELECT m.* \r\n\t\tFROM cdm_ibm_mdcd_v993.dbo.measurement m\r\n\t\t\r\n\t\tWHERE m.measurement_concept_id =  3028615\r\n\t\tAND m.unit_concept_id = 8961\r\n\t\tAND m.value_as_number IS NOT NULL\r\n\t\tAND m.value_as_number >       1.0\r\n\t) violated_rows\r\n) violated_row_count,\r\n( \r\n\tSELECT COUNT_BIG(*) AS num_rows\r\n\tFROM cdm_ibm_mdcd_v993.dbo.measurement m\r\n\t\r\n\tWHERE measurement_concept_id =  3028615\r\n\tAND unit_concept_id = 8961\r\n\tAND value_as_number IS NOT NULL\r\n) denominator\r\n;","CHECK_NAME":"plausibleValueHigh","CHECK_LEVEL":"CONCEPT","CHECK_DESCRIPTION":"For the combination of CONCEPT_ID  3028615 (Eosinophils [#/volume] in Blood by Automated count) and UNIT_CONCEPT_ID 8961 (thousand per cubic millimeter), the number and percent of records that have a value higher than       1.0.","CDM_TABLE_NAME":"MEASUREMENT","CDM_FIELD_NAME":"MEASUREMENT_CONCEPT_ID","CONCEPT_ID":" 3028615","UNIT_CONCEPT_ID":"8961","SQL_FILE":"concept_plausible_value_high.sql","CATEGORY":"Plausibility","SUBCATEGORY":"Atemporal","CONTEXT":"Verification","checkId":2693,"FAILED":0,"THRESHOLD_VALUE":5,"_row":"19.712"},{"NUM_VIOLATED_ROWS":0,"PCT_VIOLATED_ROWS":0,"NUM_DENOMINATOR_ROWS":0,"EXECUTION_TIME":"0.582976 secs","QUERY_TEXT":"\r\n/*********\r\nCONCEPT LEVEL check:\r\nPLAUSIBLE_VALUE_HIGH - find any MEASUREMENT records that have VALUE_AS_NUMBER with non-null value > plausible high value\r\n\r\nParameters used in this template:\r\ncdmDatabaseSchema = cdm_ibm_mdcd_v993.dbo\r\nconceptId =  3028615\r\nunitConceptId = 9254\r\nplausibleValueHigh =       1.0\r\n\r\n**********/\r\n\r\n\r\nSELECT num_violated_rows, CASE WHEN denominator.num_rows = 0 THEN 0 ELSE 1.0*num_violated_rows/denominator.num_rows END  AS pct_violated_rows,\r\n  denominator.num_rows as num_denominator_rows\r\nFROM\r\n(\r\n\tSELECT COUNT_BIG(*) AS num_violated_rows\r\n\tFROM\r\n\t(\r\n\t\tSELECT m.* \r\n\t\tFROM cdm_ibm_mdcd_v993.dbo.measurement m\r\n\t\t\r\n\t\tWHERE m.measurement_concept_id =  3028615\r\n\t\tAND m.unit_concept_id = 9254\r\n\t\tAND m.value_as_number IS NOT NULL\r\n\t\tAND m.value_as_number >       1.0\r\n\t) violated_rows\r\n) violated_row_count,\r\n( \r\n\tSELECT COUNT_BIG(*) AS num_rows\r\n\tFROM cdm_ibm_mdcd_v993.dbo.measurement m\r\n\t\r\n\tWHERE measurement_concept_id =  3028615\r\n\tAND unit_concept_id = 9254\r\n\tAND value_as_number IS NOT NULL\r\n) denominator\r\n;","CHECK_NAME":"plausibleValueHigh","CHECK_LEVEL":"CONCEPT","CHECK_DESCRIPTION":"For the combination of CONCEPT_ID  3028615 (Eosinophils [#/volume] in Blood by Automated count) and UNIT_CONCEPT_ID 9254 (per liter), the number and percent of records that have a value higher than       1.0.","CDM_TABLE_NAME":"MEASUREMENT","CDM_FIELD_NAME":"MEASUREMENT_CONCEPT_ID","CONCEPT_ID":" 3028615","UNIT_CONCEPT_ID":"9254","SQL_FILE":"concept_plausible_value_high.sql","CATEGORY":"Plausibility","SUBCATEGORY":"Atemporal","CONTEXT":"Verification","checkId":2694,"FAILED":0,"THRESHOLD_VALUE":5,"_row":"19.713"},{"NUM_VIOLATED_ROWS":0,"PCT_VIOLATED_ROWS":0,"NUM_DENOMINATOR_ROWS":0,"EXECUTION_TIME":"0.841974 secs","QUERY_TEXT":"\r\n/*********\r\nCONCEPT LEVEL check:\r\nPLAUSIBLE_VALUE_HIGH - find any MEASUREMENT records that have VALUE_AS_NUMBER with non-null value > plausible high value\r\n\r\nParameters used in this template:\r\ncdmDatabaseSchema = cdm_ibm_mdcd_v993.dbo\r\nconceptId =  3028615\r\nunitConceptId = 9436\r\nplausibleValueHigh =       1.0\r\n\r\n**********/\r\n\r\n\r\nSELECT num_violated_rows, CASE WHEN denominator.num_rows = 0 THEN 0 ELSE 1.0*num_violated_rows/denominator.num_rows END  AS pct_violated_rows,\r\n  denominator.num_rows as num_denominator_rows\r\nFROM\r\n(\r\n\tSELECT COUNT_BIG(*) AS num_violated_rows\r\n\tFROM\r\n\t(\r\n\t\tSELECT m.* \r\n\t\tFROM cdm_ibm_mdcd_v993.dbo.measurement m\r\n\t\t\r\n\t\tWHERE m.measurement_concept_id =  3028615\r\n\t\tAND m.unit_concept_id = 9436\r\n\t\tAND m.value_as_number IS NOT NULL\r\n\t\tAND m.value_as_number >       1.0\r\n\t) violated_rows\r\n) violated_row_count,\r\n( \r\n\tSELECT COUNT_BIG(*) AS num_rows\r\n\tFROM cdm_ibm_mdcd_v993.dbo.measurement m\r\n\t\r\n\tWHERE measurement_concept_id =  3028615\r\n\tAND unit_concept_id = 9436\r\n\tAND value_as_number IS NOT NULL\r\n) denominator\r\n;","CHECK_NAME":"plausibleValueHigh","CHECK_LEVEL":"CONCEPT","CHECK_DESCRIPTION":"For the combination of CONCEPT_ID  3028615 (Eosinophils [#/volume] in Blood by Automated count) and UNIT_CONCEPT_ID 9436 (thousand per milliliter), the number and percent of records that have a value higher than       1.0.","CDM_TABLE_NAME":"MEASUREMENT","CDM_FIELD_NAME":"MEASUREMENT_CONCEPT_ID","CONCEPT_ID":" 3028615","UNIT_CONCEPT_ID":"9436","SQL_FILE":"concept_plausible_value_high.sql","CATEGORY":"Plausibility","SUBCATEGORY":"Atemporal","CONTEXT":"Verification","checkId":2695,"FAILED":0,"THRESHOLD_VALUE":5,"_row":"19.714"},{"NUM_VIOLATED_ROWS":0,"PCT_VIOLATED_ROWS":0,"NUM_DENOMINATOR_ROWS":0,"EXECUTION_TIME":"0.709975 secs","QUERY_TEXT":"\r\n/*********\r\nCONCEPT LEVEL check:\r\nPLAUSIBLE_VALUE_HIGH - find any MEASUREMENT records that have VALUE_AS_NUMBER with non-null value > plausible high value\r\n\r\nParameters used in this template:\r\ncdmDatabaseSchema = cdm_ibm_mdcd_v993.dbo\r\nconceptId =  3028615\r\nunitConceptId = 9444\r\nplausibleValueHigh =       1.0\r\n\r\n**********/\r\n\r\n\r\nSELECT num_violated_rows, CASE WHEN denominator.num_rows = 0 THEN 0 ELSE 1.0*num_violated_rows/denominator.num_rows END  AS pct_violated_rows,\r\n  denominator.num_rows as num_denominator_rows\r\nFROM\r\n(\r\n\tSELECT COUNT_BIG(*) AS num_violated_rows\r\n\tFROM\r\n\t(\r\n\t\tSELECT m.* \r\n\t\tFROM cdm_ibm_mdcd_v993.dbo.measurement m\r\n\t\t\r\n\t\tWHERE m.measurement_concept_id =  3028615\r\n\t\tAND m.unit_concept_id = 9444\r\n\t\tAND m.value_as_number IS NOT NULL\r\n\t\tAND m.value_as_number >       1.0\r\n\t) violated_rows\r\n) violated_row_count,\r\n( \r\n\tSELECT COUNT_BIG(*) AS num_rows\r\n\tFROM cdm_ibm_mdcd_v993.dbo.measurement m\r\n\t\r\n\tWHERE measurement_concept_id =  3028615\r\n\tAND unit_concept_id = 9444\r\n\tAND value_as_number IS NOT NULL\r\n) denominator\r\n;","CHECK_NAME":"plausibleValueHigh","CHECK_LEVEL":"CONCEPT","CHECK_DESCRIPTION":"For the combination of CONCEPT_ID  3028615 (Eosinophils [#/volume] in Blood by Automated count) and UNIT_CONCEPT_ID 9444 (billion per liter), the number and percent of records that have a value higher than       1.0.","CDM_TABLE_NAME":"MEASUREMENT","CDM_FIELD_NAME":"MEASUREMENT_CONCEPT_ID","CONCEPT_ID":" 3028615","UNIT_CONCEPT_ID":"9444","SQL_FILE":"concept_plausible_value_high.sql","CATEGORY":"Plausibility","SUBCATEGORY":"Atemporal","CONTEXT":"Verification","checkId":2696,"FAILED":0,"THRESHOLD_VALUE":5,"_row":"19.715"},{"NUM_VIOLATED_ROWS":0,"PCT_VIOLATED_ROWS":0,"NUM_DENOMINATOR_ROWS":0,"EXECUTION_TIME":"0.590987 secs","QUERY_TEXT":"\r\n/*********\r\nCONCEPT LEVEL check:\r\nPLAUSIBLE_VALUE_HIGH - find any MEASUREMENT records that have VALUE_AS_NUMBER with non-null value > plausible high value\r\n\r\nParameters used in this template:\r\ncdmDatabaseSchema = cdm_ibm_mdcd_v993.dbo\r\nconceptId =  3028615\r\nunitConceptId = 44777599\r\nplausibleValueHigh =       1.0\r\n\r\n**********/\r\n\r\n\r\nSELECT num_violated_rows, CASE WHEN denominator.num_rows = 0 THEN 0 ELSE 1.0*num_violated_rows/denominator.num_rows END  AS pct_violated_rows,\r\n  denominator.num_rows as num_denominator_rows\r\nFROM\r\n(\r\n\tSELECT COUNT_BIG(*) AS num_violated_rows\r\n\tFROM\r\n\t(\r\n\t\tSELECT m.* \r\n\t\tFROM cdm_ibm_mdcd_v993.dbo.measurement m\r\n\t\t\r\n\t\tWHERE m.measurement_concept_id =  3028615\r\n\t\tAND m.unit_concept_id = 44777599\r\n\t\tAND m.value_as_number IS NOT NULL\r\n\t\tAND m.value_as_number >       1.0\r\n\t) violated_rows\r\n) violated_row_count,\r\n( \r\n\tSELECT COUNT_BIG(*) AS num_rows\r\n\tFROM cdm_ibm_mdcd_v993.dbo.measurement m\r\n\t\r\n\tWHERE measurement_concept_id =  3028615\r\n\tAND unit_concept_id = 44777599\r\n\tAND value_as_number IS NOT NULL\r\n) denominator\r\n;","CHECK_NAME":"plausibleValueHigh","CHECK_LEVEL":"CONCEPT","CHECK_DESCRIPTION":"For the combination of CONCEPT_ID  3028615 (Eosinophils [#/volume] in Blood by Automated count) and UNIT_CONCEPT_ID 44777599 (gram of total protein), the number and percent of records that have a value higher than       1.0.","CDM_TABLE_NAME":"MEASUREMENT","CDM_FIELD_NAME":"MEASUREMENT_CONCEPT_ID","CONCEPT_ID":" 3028615","UNIT_CONCEPT_ID":"44777599","SQL_FILE":"concept_plausible_value_high.sql","CATEGORY":"Plausibility","SUBCATEGORY":"Atemporal","CONTEXT":"Verification","checkId":2697,"FAILED":0,"THRESHOLD_VALUE":5,"_row":"19.716"},{"NUM_VIOLATED_ROWS":0,"PCT_VIOLATED_ROWS":0,"NUM_DENOMINATOR_ROWS":0,"EXECUTION_TIME":"0.502975 secs","QUERY_TEXT":"\r\n/*********\r\nCONCEPT LEVEL check:\r\nPLAUSIBLE_VALUE_HIGH - find any MEASUREMENT records that have VALUE_AS_NUMBER with non-null value > plausible high value\r\n\r\nParameters used in this template:\r\ncdmDatabaseSchema = cdm_ibm_mdcd_v993.dbo\r\nconceptId =  3029187\r\nunitConceptId = 8817\r\nplausibleValueHigh =      50.0\r\n\r\n**********/\r\n\r\n\r\nSELECT num_violated_rows, CASE WHEN denominator.num_rows = 0 THEN 0 ELSE 1.0*num_violated_rows/denominator.num_rows END  AS pct_violated_rows,\r\n  denominator.num_rows as num_denominator_rows\r\nFROM\r\n(\r\n\tSELECT COUNT_BIG(*) AS num_violated_rows\r\n\tFROM\r\n\t(\r\n\t\tSELECT m.* \r\n\t\tFROM cdm_ibm_mdcd_v993.dbo.measurement m\r\n\t\t\r\n\t\tWHERE m.measurement_concept_id =  3029187\r\n\t\tAND m.unit_concept_id = 8817\r\n\t\tAND m.value_as_number IS NOT NULL\r\n\t\tAND m.value_as_number >      50.0\r\n\t) violated_rows\r\n) violated_row_count,\r\n( \r\n\tSELECT COUNT_BIG(*) AS num_rows\r\n\tFROM cdm_ibm_mdcd_v993.dbo.measurement m\r\n\t\r\n\tWHERE measurement_concept_id =  3029187\r\n\tAND unit_concept_id = 8817\r\n\tAND value_as_number IS NOT NULL\r\n) denominator\r\n;","CHECK_NAME":"plausibleValueHigh","CHECK_LEVEL":"CONCEPT","CHECK_DESCRIPTION":"For the combination of CONCEPT_ID  3029187 (Natriuretic peptide.B prohormone N-Terminal [Mass/volume] in Serum or Plasma) and UNIT_CONCEPT_ID 8817 (nanogram per deciliter), the number and percent of records that have a value higher than      50.0.","CDM_TABLE_NAME":"MEASUREMENT","CDM_FIELD_NAME":"MEASUREMENT_CONCEPT_ID","CONCEPT_ID":" 3029187","UNIT_CONCEPT_ID":"8817","SQL_FILE":"concept_plausible_value_high.sql","CATEGORY":"Plausibility","SUBCATEGORY":"Atemporal","CONTEXT":"Verification","checkId":2698,"FAILED":0,"THRESHOLD_VALUE":5,"_row":"19.717"},{"NUM_VIOLATED_ROWS":0,"PCT_VIOLATED_ROWS":0,"NUM_DENOMINATOR_ROWS":0,"EXECUTION_TIME":"0.923946 secs","QUERY_TEXT":"\r\n/*********\r\nCONCEPT LEVEL check:\r\nPLAUSIBLE_VALUE_HIGH - find any MEASUREMENT records that have VALUE_AS_NUMBER with non-null value > plausible high value\r\n\r\nParameters used in this template:\r\ncdmDatabaseSchema = cdm_ibm_mdcd_v993.dbo\r\nconceptId =  3029187\r\nunitConceptId = 8842\r\nplausibleValueHigh =       5.0\r\n\r\n**********/\r\n\r\n\r\nSELECT num_violated_rows, CASE WHEN denominator.num_rows = 0 THEN 0 ELSE 1.0*num_violated_rows/denominator.num_rows END  AS pct_violated_rows,\r\n  denominator.num_rows as num_denominator_rows\r\nFROM\r\n(\r\n\tSELECT COUNT_BIG(*) AS num_violated_rows\r\n\tFROM\r\n\t(\r\n\t\tSELECT m.* \r\n\t\tFROM cdm_ibm_mdcd_v993.dbo.measurement m\r\n\t\t\r\n\t\tWHERE m.measurement_concept_id =  3029187\r\n\t\tAND m.unit_concept_id = 8842\r\n\t\tAND m.value_as_number IS NOT NULL\r\n\t\tAND m.value_as_number >       5.0\r\n\t) violated_rows\r\n) violated_row_count,\r\n( \r\n\tSELECT COUNT_BIG(*) AS num_rows\r\n\tFROM cdm_ibm_mdcd_v993.dbo.measurement m\r\n\t\r\n\tWHERE measurement_concept_id =  3029187\r\n\tAND unit_concept_id = 8842\r\n\tAND value_as_number IS NOT NULL\r\n) denominator\r\n;","CHECK_NAME":"plausibleValueHigh","CHECK_LEVEL":"CONCEPT","CHECK_DESCRIPTION":"For the combination of CONCEPT_ID  3029187 (Natriuretic peptide.B prohormone N-Terminal [Mass/volume] in Serum or Plasma) and UNIT_CONCEPT_ID 8842 (nanogram per milliliter), the number and percent of records that have a value higher than       5.0.","CDM_TABLE_NAME":"MEASUREMENT","CDM_FIELD_NAME":"MEASUREMENT_CONCEPT_ID","CONCEPT_ID":" 3029187","UNIT_CONCEPT_ID":"8842","SQL_FILE":"concept_plausible_value_high.sql","CATEGORY":"Plausibility","SUBCATEGORY":"Atemporal","CONTEXT":"Verification","checkId":2699,"FAILED":0,"THRESHOLD_VALUE":5,"_row":"19.718"},{"NUM_VIOLATED_ROWS":0,"PCT_VIOLATED_ROWS":0,"NUM_DENOMINATOR_ROWS":0,"EXECUTION_TIME":"0.702984 secs","QUERY_TEXT":"\r\n/*********\r\nCONCEPT LEVEL check:\r\nPLAUSIBLE_VALUE_HIGH - find any MEASUREMENT records that have VALUE_AS_NUMBER with non-null value > plausible high value\r\n\r\nParameters used in this template:\r\ncdmDatabaseSchema = cdm_ibm_mdcd_v993.dbo\r\nconceptId =  3029187\r\nunitConceptId = 8845\r\nplausibleValueHigh =    5000.0\r\n\r\n**********/\r\n\r\n\r\nSELECT num_violated_rows, CASE WHEN denominator.num_rows = 0 THEN 0 ELSE 1.0*num_violated_rows/denominator.num_rows END  AS pct_violated_rows,\r\n  denominator.num_rows as num_denominator_rows\r\nFROM\r\n(\r\n\tSELECT COUNT_BIG(*) AS num_violated_rows\r\n\tFROM\r\n\t(\r\n\t\tSELECT m.* \r\n\t\tFROM cdm_ibm_mdcd_v993.dbo.measurement m\r\n\t\t\r\n\t\tWHERE m.measurement_concept_id =  3029187\r\n\t\tAND m.unit_concept_id = 8845\r\n\t\tAND m.value_as_number IS NOT NULL\r\n\t\tAND m.value_as_number >    5000.0\r\n\t) violated_rows\r\n) violated_row_count,\r\n( \r\n\tSELECT COUNT_BIG(*) AS num_rows\r\n\tFROM cdm_ibm_mdcd_v993.dbo.measurement m\r\n\t\r\n\tWHERE measurement_concept_id =  3029187\r\n\tAND unit_concept_id = 8845\r\n\tAND value_as_number IS NOT NULL\r\n) denominator\r\n;","CHECK_NAME":"plausibleValueHigh","CHECK_LEVEL":"CONCEPT","CHECK_DESCRIPTION":"For the combination of CONCEPT_ID  3029187 (Natriuretic peptide.B prohormone N-Terminal [Mass/volume] in Serum or Plasma) and UNIT_CONCEPT_ID 8845 (picogram per milliliter), the number and percent of records that have a value higher than    5000.0.","CDM_TABLE_NAME":"MEASUREMENT","CDM_FIELD_NAME":"MEASUREMENT_CONCEPT_ID","CONCEPT_ID":" 3029187","UNIT_CONCEPT_ID":"8845","SQL_FILE":"concept_plausible_value_high.sql","CATEGORY":"Plausibility","SUBCATEGORY":"Atemporal","CONTEXT":"Verification","checkId":2700,"FAILED":0,"THRESHOLD_VALUE":5,"_row":"19.719"},{"NUM_VIOLATED_ROWS":0,"PCT_VIOLATED_ROWS":0,"NUM_DENOMINATOR_ROWS":0,"EXECUTION_TIME":"0.903977 secs","QUERY_TEXT":"\r\n/*********\r\nCONCEPT LEVEL check:\r\nPLAUSIBLE_VALUE_HIGH - find any MEASUREMENT records that have VALUE_AS_NUMBER with non-null value > plausible high value\r\n\r\nParameters used in this template:\r\ncdmDatabaseSchema = cdm_ibm_mdcd_v993.dbo\r\nconceptId =  3030366\r\nunitConceptId = 8751\r\nplausibleValueHigh =    1000.0\r\n\r\n**********/\r\n\r\n\r\nSELECT num_violated_rows, CASE WHEN denominator.num_rows = 0 THEN 0 ELSE 1.0*num_violated_rows/denominator.num_rows END  AS pct_violated_rows,\r\n  denominator.num_rows as num_denominator_rows\r\nFROM\r\n(\r\n\tSELECT COUNT_BIG(*) AS num_violated_rows\r\n\tFROM\r\n\t(\r\n\t\tSELECT m.* \r\n\t\tFROM cdm_ibm_mdcd_v993.dbo.measurement m\r\n\t\t\r\n\t\tWHERE m.measurement_concept_id =  3030366\r\n\t\tAND m.unit_concept_id = 8751\r\n\t\tAND m.value_as_number IS NOT NULL\r\n\t\tAND m.value_as_number >    1000.0\r\n\t) violated_rows\r\n) violated_row_count,\r\n( \r\n\tSELECT COUNT_BIG(*) AS num_rows\r\n\tFROM cdm_ibm_mdcd_v993.dbo.measurement m\r\n\t\r\n\tWHERE measurement_concept_id =  3030366\r\n\tAND unit_concept_id = 8751\r\n\tAND value_as_number IS NOT NULL\r\n) denominator\r\n;","CHECK_NAME":"plausibleValueHigh","CHECK_LEVEL":"CONCEPT","CHECK_DESCRIPTION":"For the combination of CONCEPT_ID  3030366 (Cystatin C [Mass/volume] in Serum or Plasma) and UNIT_CONCEPT_ID 8751 (milligram per liter), the number and percent of records that have a value higher than    1000.0.","CDM_TABLE_NAME":"MEASUREMENT","CDM_FIELD_NAME":"MEASUREMENT_CONCEPT_ID","CONCEPT_ID":" 3030366","UNIT_CONCEPT_ID":"8751","SQL_FILE":"concept_plausible_value_high.sql","CATEGORY":"Plausibility","SUBCATEGORY":"Atemporal","CONTEXT":"Verification","checkId":2701,"FAILED":0,"THRESHOLD_VALUE":5,"_row":"19.720"},{"NUM_VIOLATED_ROWS":0,"PCT_VIOLATED_ROWS":0,"NUM_DENOMINATOR_ROWS":0,"EXECUTION_TIME":"0.799974 secs","QUERY_TEXT":"\r\n/*********\r\nCONCEPT LEVEL check:\r\nPLAUSIBLE_VALUE_HIGH - find any MEASUREMENT records that have VALUE_AS_NUMBER with non-null value > plausible high value\r\n\r\nParameters used in this template:\r\ncdmDatabaseSchema = cdm_ibm_mdcd_v993.dbo\r\nconceptId =  3030367\r\nunitConceptId = 8763\r\nplausibleValueHigh =    1000.0\r\n\r\n**********/\r\n\r\n\r\nSELECT num_violated_rows, CASE WHEN denominator.num_rows = 0 THEN 0 ELSE 1.0*num_violated_rows/denominator.num_rows END  AS pct_violated_rows,\r\n  denominator.num_rows as num_denominator_rows\r\nFROM\r\n(\r\n\tSELECT COUNT_BIG(*) AS num_violated_rows\r\n\tFROM\r\n\t(\r\n\t\tSELECT m.* \r\n\t\tFROM cdm_ibm_mdcd_v993.dbo.measurement m\r\n\t\t\r\n\t\tWHERE m.measurement_concept_id =  3030367\r\n\t\tAND m.unit_concept_id = 8763\r\n\t\tAND m.value_as_number IS NOT NULL\r\n\t\tAND m.value_as_number >    1000.0\r\n\t) violated_rows\r\n) violated_row_count,\r\n( \r\n\tSELECT COUNT_BIG(*) AS num_rows\r\n\tFROM cdm_ibm_mdcd_v993.dbo.measurement m\r\n\t\r\n\tWHERE measurement_concept_id =  3030367\r\n\tAND unit_concept_id = 8763\r\n\tAND value_as_number IS NOT NULL\r\n) denominator\r\n;","CHECK_NAME":"plausibleValueHigh","CHECK_LEVEL":"CONCEPT","CHECK_DESCRIPTION":"For the combination of CONCEPT_ID  3030367 (Cyclic citrullinated peptide IgG Ab [Units/volume] in Serum or Plasma) and UNIT_CONCEPT_ID 8763 (unit per milliliter), the number and percent of records that have a value higher than    1000.0.","CDM_TABLE_NAME":"MEASUREMENT","CDM_FIELD_NAME":"MEASUREMENT_CONCEPT_ID","CONCEPT_ID":" 3030367","UNIT_CONCEPT_ID":"8763","SQL_FILE":"concept_plausible_value_high.sql","CATEGORY":"Plausibility","SUBCATEGORY":"Atemporal","CONTEXT":"Verification","checkId":2702,"FAILED":0,"THRESHOLD_VALUE":5,"_row":"19.721"},{"NUM_VIOLATED_ROWS":0,"PCT_VIOLATED_ROWS":0,"NUM_DENOMINATOR_ROWS":0,"EXECUTION_TIME":"0.702976 secs","QUERY_TEXT":"\r\n/*********\r\nCONCEPT LEVEL check:\r\nPLAUSIBLE_VALUE_HIGH - find any MEASUREMENT records that have VALUE_AS_NUMBER with non-null value > plausible high value\r\n\r\nParameters used in this template:\r\ncdmDatabaseSchema = cdm_ibm_mdcd_v993.dbo\r\nconceptId =  3032080\r\nunitConceptId = 8510\r\nplausibleValueHigh =      30.0\r\n\r\n**********/\r\n\r\n\r\nSELECT num_violated_rows, CASE WHEN denominator.num_rows = 0 THEN 0 ELSE 1.0*num_violated_rows/denominator.num_rows END  AS pct_violated_rows,\r\n  denominator.num_rows as num_denominator_rows\r\nFROM\r\n(\r\n\tSELECT COUNT_BIG(*) AS num_violated_rows\r\n\tFROM\r\n\t(\r\n\t\tSELECT m.* \r\n\t\tFROM cdm_ibm_mdcd_v993.dbo.measurement m\r\n\t\t\r\n\t\tWHERE m.measurement_concept_id =  3032080\r\n\t\tAND m.unit_concept_id = 8510\r\n\t\tAND m.value_as_number IS NOT NULL\r\n\t\tAND m.value_as_number >      30.0\r\n\t) violated_rows\r\n) violated_row_count,\r\n( \r\n\tSELECT COUNT_BIG(*) AS num_rows\r\n\tFROM cdm_ibm_mdcd_v993.dbo.measurement m\r\n\t\r\n\tWHERE measurement_concept_id =  3032080\r\n\tAND unit_concept_id = 8510\r\n\tAND value_as_number IS NOT NULL\r\n) denominator\r\n;","CHECK_NAME":"plausibleValueHigh","CHECK_LEVEL":"CONCEPT","CHECK_DESCRIPTION":"For the combination of CONCEPT_ID  3032080 (INR in Blood by Coagulation assay) and UNIT_CONCEPT_ID 8510 (unit), the number and percent of records that have a value higher than      30.0.","CDM_TABLE_NAME":"MEASUREMENT","CDM_FIELD_NAME":"MEASUREMENT_CONCEPT_ID","CONCEPT_ID":" 3032080","UNIT_CONCEPT_ID":"8510","SQL_FILE":"concept_plausible_value_high.sql","CATEGORY":"Plausibility","SUBCATEGORY":"Atemporal","CONTEXT":"Verification","checkId":2703,"FAILED":0,"THRESHOLD_VALUE":5,"_row":"19.722"},{"NUM_VIOLATED_ROWS":0,"PCT_VIOLATED_ROWS":0,"NUM_DENOMINATOR_ROWS":0,"EXECUTION_TIME":"0.794974 secs","QUERY_TEXT":"\r\n/*********\r\nCONCEPT LEVEL check:\r\nPLAUSIBLE_VALUE_HIGH - find any MEASUREMENT records that have VALUE_AS_NUMBER with non-null value > plausible high value\r\n\r\nParameters used in this template:\r\ncdmDatabaseSchema = cdm_ibm_mdcd_v993.dbo\r\nconceptId =  3032080\r\nunitConceptId = 8511\r\nplausibleValueHigh =      30.0\r\n\r\n**********/\r\n\r\n\r\nSELECT num_violated_rows, CASE WHEN denominator.num_rows = 0 THEN 0 ELSE 1.0*num_violated_rows/denominator.num_rows END  AS pct_violated_rows,\r\n  denominator.num_rows as num_denominator_rows\r\nFROM\r\n(\r\n\tSELECT COUNT_BIG(*) AS num_violated_rows\r\n\tFROM\r\n\t(\r\n\t\tSELECT m.* \r\n\t\tFROM cdm_ibm_mdcd_v993.dbo.measurement m\r\n\t\t\r\n\t\tWHERE m.measurement_concept_id =  3032080\r\n\t\tAND m.unit_concept_id = 8511\r\n\t\tAND m.value_as_number IS NOT NULL\r\n\t\tAND m.value_as_number >      30.0\r\n\t) violated_rows\r\n) violated_row_count,\r\n( \r\n\tSELECT COUNT_BIG(*) AS num_rows\r\n\tFROM cdm_ibm_mdcd_v993.dbo.measurement m\r\n\t\r\n\tWHERE measurement_concept_id =  3032080\r\n\tAND unit_concept_id = 8511\r\n\tAND value_as_number IS NOT NULL\r\n) denominator\r\n;","CHECK_NAME":"plausibleValueHigh","CHECK_LEVEL":"CONCEPT","CHECK_DESCRIPTION":"For the combination of CONCEPT_ID  3032080 (INR in Blood by Coagulation assay) and UNIT_CONCEPT_ID 8511 (week), the number and percent of records that have a value higher than      30.0.","CDM_TABLE_NAME":"MEASUREMENT","CDM_FIELD_NAME":"MEASUREMENT_CONCEPT_ID","CONCEPT_ID":" 3032080","UNIT_CONCEPT_ID":"8511","SQL_FILE":"concept_plausible_value_high.sql","CATEGORY":"Plausibility","SUBCATEGORY":"Atemporal","CONTEXT":"Verification","checkId":2704,"FAILED":0,"THRESHOLD_VALUE":5,"_row":"19.723"},{"NUM_VIOLATED_ROWS":0,"PCT_VIOLATED_ROWS":0,"NUM_DENOMINATOR_ROWS":0,"EXECUTION_TIME":"1.936941 secs","QUERY_TEXT":"\r\n/*********\r\nCONCEPT LEVEL check:\r\nPLAUSIBLE_VALUE_HIGH - find any MEASUREMENT records that have VALUE_AS_NUMBER with non-null value > plausible high value\r\n\r\nParameters used in this template:\r\ncdmDatabaseSchema = cdm_ibm_mdcd_v993.dbo\r\nconceptId =  3032080\r\nunitConceptId = 8519\r\nplausibleValueHigh =      30.0\r\n\r\n**********/\r\n\r\n\r\nSELECT num_violated_rows, CASE WHEN denominator.num_rows = 0 THEN 0 ELSE 1.0*num_violated_rows/denominator.num_rows END  AS pct_violated_rows,\r\n  denominator.num_rows as num_denominator_rows\r\nFROM\r\n(\r\n\tSELECT COUNT_BIG(*) AS num_violated_rows\r\n\tFROM\r\n\t(\r\n\t\tSELECT m.* \r\n\t\tFROM cdm_ibm_mdcd_v993.dbo.measurement m\r\n\t\t\r\n\t\tWHERE m.measurement_concept_id =  3032080\r\n\t\tAND m.unit_concept_id = 8519\r\n\t\tAND m.value_as_number IS NOT NULL\r\n\t\tAND m.value_as_number >      30.0\r\n\t) violated_rows\r\n) violated_row_count,\r\n( \r\n\tSELECT COUNT_BIG(*) AS num_rows\r\n\tFROM cdm_ibm_mdcd_v993.dbo.measurement m\r\n\t\r\n\tWHERE measurement_concept_id =  3032080\r\n\tAND unit_concept_id = 8519\r\n\tAND value_as_number IS NOT NULL\r\n) denominator\r\n;","CHECK_NAME":"plausibleValueHigh","CHECK_LEVEL":"CONCEPT","CHECK_DESCRIPTION":"For the combination of CONCEPT_ID  3032080 (INR in Blood by Coagulation assay) and UNIT_CONCEPT_ID 8519 (liter), the number and percent of records that have a value higher than      30.0.","CDM_TABLE_NAME":"MEASUREMENT","CDM_FIELD_NAME":"MEASUREMENT_CONCEPT_ID","CONCEPT_ID":" 3032080","UNIT_CONCEPT_ID":"8519","SQL_FILE":"concept_plausible_value_high.sql","CATEGORY":"Plausibility","SUBCATEGORY":"Atemporal","CONTEXT":"Verification","checkId":2705,"FAILED":0,"THRESHOLD_VALUE":5,"_row":"19.724"},{"NUM_VIOLATED_ROWS":0,"PCT_VIOLATED_ROWS":0,"NUM_DENOMINATOR_ROWS":0,"EXECUTION_TIME":"0.691994 secs","QUERY_TEXT":"\r\n/*********\r\nCONCEPT LEVEL check:\r\nPLAUSIBLE_VALUE_HIGH - find any MEASUREMENT records that have VALUE_AS_NUMBER with non-null value > plausible high value\r\n\r\nParameters used in this template:\r\ncdmDatabaseSchema = cdm_ibm_mdcd_v993.dbo\r\nconceptId =  3032080\r\nunitConceptId = 8523\r\nplausibleValueHigh =      30.0\r\n\r\n**********/\r\n\r\n\r\nSELECT num_violated_rows, CASE WHEN denominator.num_rows = 0 THEN 0 ELSE 1.0*num_violated_rows/denominator.num_rows END  AS pct_violated_rows,\r\n  denominator.num_rows as num_denominator_rows\r\nFROM\r\n(\r\n\tSELECT COUNT_BIG(*) AS num_violated_rows\r\n\tFROM\r\n\t(\r\n\t\tSELECT m.* \r\n\t\tFROM cdm_ibm_mdcd_v993.dbo.measurement m\r\n\t\t\r\n\t\tWHERE m.measurement_concept_id =  3032080\r\n\t\tAND m.unit_concept_id = 8523\r\n\t\tAND m.value_as_number IS NOT NULL\r\n\t\tAND m.value_as_number >      30.0\r\n\t) violated_rows\r\n) violated_row_count,\r\n( \r\n\tSELECT COUNT_BIG(*) AS num_rows\r\n\tFROM cdm_ibm_mdcd_v993.dbo.measurement m\r\n\t\r\n\tWHERE measurement_concept_id =  3032080\r\n\tAND unit_concept_id = 8523\r\n\tAND value_as_number IS NOT NULL\r\n) denominator\r\n;","CHECK_NAME":"plausibleValueHigh","CHECK_LEVEL":"CONCEPT","CHECK_DESCRIPTION":"For the combination of CONCEPT_ID  3032080 (INR in Blood by Coagulation assay) and UNIT_CONCEPT_ID 8523 (ratio), the number and percent of records that have a value higher than      30.0.","CDM_TABLE_NAME":"MEASUREMENT","CDM_FIELD_NAME":"MEASUREMENT_CONCEPT_ID","CONCEPT_ID":" 3032080","UNIT_CONCEPT_ID":"8523","SQL_FILE":"concept_plausible_value_high.sql","CATEGORY":"Plausibility","SUBCATEGORY":"Atemporal","CONTEXT":"Verification","checkId":2706,"FAILED":0,"THRESHOLD_VALUE":5,"_row":"19.725"},{"NUM_VIOLATED_ROWS":0,"PCT_VIOLATED_ROWS":0,"NUM_DENOMINATOR_ROWS":0,"EXECUTION_TIME":"0.643980 secs","QUERY_TEXT":"\r\n/*********\r\nCONCEPT LEVEL check:\r\nPLAUSIBLE_VALUE_HIGH - find any MEASUREMENT records that have VALUE_AS_NUMBER with non-null value > plausible high value\r\n\r\nParameters used in this template:\r\ncdmDatabaseSchema = cdm_ibm_mdcd_v993.dbo\r\nconceptId =  3032080\r\nunitConceptId = 8528\r\nplausibleValueHigh =      30.0\r\n\r\n**********/\r\n\r\n\r\nSELECT num_violated_rows, CASE WHEN denominator.num_rows = 0 THEN 0 ELSE 1.0*num_violated_rows/denominator.num_rows END  AS pct_violated_rows,\r\n  denominator.num_rows as num_denominator_rows\r\nFROM\r\n(\r\n\tSELECT COUNT_BIG(*) AS num_violated_rows\r\n\tFROM\r\n\t(\r\n\t\tSELECT m.* \r\n\t\tFROM cdm_ibm_mdcd_v993.dbo.measurement m\r\n\t\t\r\n\t\tWHERE m.measurement_concept_id =  3032080\r\n\t\tAND m.unit_concept_id = 8528\r\n\t\tAND m.value_as_number IS NOT NULL\r\n\t\tAND m.value_as_number >      30.0\r\n\t) violated_rows\r\n) violated_row_count,\r\n( \r\n\tSELECT COUNT_BIG(*) AS num_rows\r\n\tFROM cdm_ibm_mdcd_v993.dbo.measurement m\r\n\t\r\n\tWHERE measurement_concept_id =  3032080\r\n\tAND unit_concept_id = 8528\r\n\tAND value_as_number IS NOT NULL\r\n) denominator\r\n;","CHECK_NAME":"plausibleValueHigh","CHECK_LEVEL":"CONCEPT","CHECK_DESCRIPTION":"For the combination of CONCEPT_ID  3032080 (INR in Blood by Coagulation assay) and UNIT_CONCEPT_ID 8528 (year), the number and percent of records that have a value higher than      30.0.","CDM_TABLE_NAME":"MEASUREMENT","CDM_FIELD_NAME":"MEASUREMENT_CONCEPT_ID","CONCEPT_ID":" 3032080","UNIT_CONCEPT_ID":"8528","SQL_FILE":"concept_plausible_value_high.sql","CATEGORY":"Plausibility","SUBCATEGORY":"Atemporal","CONTEXT":"Verification","checkId":2707,"FAILED":0,"THRESHOLD_VALUE":5,"_row":"19.726"},{"NUM_VIOLATED_ROWS":0,"PCT_VIOLATED_ROWS":0,"NUM_DENOMINATOR_ROWS":0,"EXECUTION_TIME":"0.649932 secs","QUERY_TEXT":"\r\n/*********\r\nCONCEPT LEVEL check:\r\nPLAUSIBLE_VALUE_HIGH - find any MEASUREMENT records that have VALUE_AS_NUMBER with non-null value > plausible high value\r\n\r\nParameters used in this template:\r\ncdmDatabaseSchema = cdm_ibm_mdcd_v993.dbo\r\nconceptId =  3032080\r\nunitConceptId = 9212\r\nplausibleValueHigh =      30.0\r\n\r\n**********/\r\n\r\n\r\nSELECT num_violated_rows, CASE WHEN denominator.num_rows = 0 THEN 0 ELSE 1.0*num_violated_rows/denominator.num_rows END  AS pct_violated_rows,\r\n  denominator.num_rows as num_denominator_rows\r\nFROM\r\n(\r\n\tSELECT COUNT_BIG(*) AS num_violated_rows\r\n\tFROM\r\n\t(\r\n\t\tSELECT m.* \r\n\t\tFROM cdm_ibm_mdcd_v993.dbo.measurement m\r\n\t\t\r\n\t\tWHERE m.measurement_concept_id =  3032080\r\n\t\tAND m.unit_concept_id = 9212\r\n\t\tAND m.value_as_number IS NOT NULL\r\n\t\tAND m.value_as_number >      30.0\r\n\t) violated_rows\r\n) violated_row_count,\r\n( \r\n\tSELECT COUNT_BIG(*) AS num_rows\r\n\tFROM cdm_ibm_mdcd_v993.dbo.measurement m\r\n\t\r\n\tWHERE measurement_concept_id =  3032080\r\n\tAND unit_concept_id = 9212\r\n\tAND value_as_number IS NOT NULL\r\n) denominator\r\n;","CHECK_NAME":"plausibleValueHigh","CHECK_LEVEL":"CONCEPT","CHECK_DESCRIPTION":"For the combination of CONCEPT_ID  3032080 (INR in Blood by Coagulation assay) and UNIT_CONCEPT_ID 9212 (second), the number and percent of records that have a value higher than      30.0.","CDM_TABLE_NAME":"MEASUREMENT","CDM_FIELD_NAME":"MEASUREMENT_CONCEPT_ID","CONCEPT_ID":" 3032080","UNIT_CONCEPT_ID":"9212","SQL_FILE":"concept_plausible_value_high.sql","CATEGORY":"Plausibility","SUBCATEGORY":"Atemporal","CONTEXT":"Verification","checkId":2708,"FAILED":0,"THRESHOLD_VALUE":5,"_row":"19.727"},{"NUM_VIOLATED_ROWS":0,"PCT_VIOLATED_ROWS":0,"NUM_DENOMINATOR_ROWS":0,"EXECUTION_TIME":"1.007971 secs","QUERY_TEXT":"\r\n/*********\r\nCONCEPT LEVEL check:\r\nPLAUSIBLE_VALUE_HIGH - find any MEASUREMENT records that have VALUE_AS_NUMBER with non-null value > plausible high value\r\n\r\nParameters used in this template:\r\ncdmDatabaseSchema = cdm_ibm_mdcd_v993.dbo\r\nconceptId =  3032080\r\nunitConceptId = 9580\r\nplausibleValueHigh =      30.0\r\n\r\n**********/\r\n\r\n\r\nSELECT num_violated_rows, CASE WHEN denominator.num_rows = 0 THEN 0 ELSE 1.0*num_violated_rows/denominator.num_rows END  AS pct_violated_rows,\r\n  denominator.num_rows as num_denominator_rows\r\nFROM\r\n(\r\n\tSELECT COUNT_BIG(*) AS num_violated_rows\r\n\tFROM\r\n\t(\r\n\t\tSELECT m.* \r\n\t\tFROM cdm_ibm_mdcd_v993.dbo.measurement m\r\n\t\t\r\n\t\tWHERE m.measurement_concept_id =  3032080\r\n\t\tAND m.unit_concept_id = 9580\r\n\t\tAND m.value_as_number IS NOT NULL\r\n\t\tAND m.value_as_number >      30.0\r\n\t) violated_rows\r\n) violated_row_count,\r\n( \r\n\tSELECT COUNT_BIG(*) AS num_rows\r\n\tFROM cdm_ibm_mdcd_v993.dbo.measurement m\r\n\t\r\n\tWHERE measurement_concept_id =  3032080\r\n\tAND unit_concept_id = 9580\r\n\tAND value_as_number IS NOT NULL\r\n) denominator\r\n;","CHECK_NAME":"plausibleValueHigh","CHECK_LEVEL":"CONCEPT","CHECK_DESCRIPTION":"For the combination of CONCEPT_ID  3032080 (INR in Blood by Coagulation assay) and UNIT_CONCEPT_ID 9580 (month), the number and percent of records that have a value higher than      30.0.","CDM_TABLE_NAME":"MEASUREMENT","CDM_FIELD_NAME":"MEASUREMENT_CONCEPT_ID","CONCEPT_ID":" 3032080","UNIT_CONCEPT_ID":"9580","SQL_FILE":"concept_plausible_value_high.sql","CATEGORY":"Plausibility","SUBCATEGORY":"Atemporal","CONTEXT":"Verification","checkId":2709,"FAILED":0,"THRESHOLD_VALUE":5,"_row":"19.728"},{"NUM_VIOLATED_ROWS":0,"PCT_VIOLATED_ROWS":0,"NUM_DENOMINATOR_ROWS":0,"EXECUTION_TIME":"2.206942 secs","QUERY_TEXT":"\r\n/*********\r\nCONCEPT LEVEL check:\r\nPLAUSIBLE_VALUE_HIGH - find any MEASUREMENT records that have VALUE_AS_NUMBER with non-null value > plausible high value\r\n\r\nParameters used in this template:\r\ncdmDatabaseSchema = cdm_ibm_mdcd_v993.dbo\r\nconceptId =  3032567\r\nunitConceptId = 8985\r\nplausibleValueHigh =    4000.0\r\n\r\n**********/\r\n\r\n\r\nSELECT num_violated_rows, CASE WHEN denominator.num_rows = 0 THEN 0 ELSE 1.0*num_violated_rows/denominator.num_rows END  AS pct_violated_rows,\r\n  denominator.num_rows as num_denominator_rows\r\nFROM\r\n(\r\n\tSELECT COUNT_BIG(*) AS num_violated_rows\r\n\tFROM\r\n\t(\r\n\t\tSELECT m.* \r\n\t\tFROM cdm_ibm_mdcd_v993.dbo.measurement m\r\n\t\t\r\n\t\tWHERE m.measurement_concept_id =  3032567\r\n\t\tAND m.unit_concept_id = 8985\r\n\t\tAND m.value_as_number IS NOT NULL\r\n\t\tAND m.value_as_number >    4000.0\r\n\t) violated_rows\r\n) violated_row_count,\r\n( \r\n\tSELECT COUNT_BIG(*) AS num_rows\r\n\tFROM cdm_ibm_mdcd_v993.dbo.measurement m\r\n\t\r\n\tWHERE measurement_concept_id =  3032567\r\n\tAND unit_concept_id = 8985\r\n\tAND value_as_number IS NOT NULL\r\n) denominator\r\n;","CHECK_NAME":"plausibleValueHigh","CHECK_LEVEL":"CONCEPT","CHECK_DESCRIPTION":"For the combination of CONCEPT_ID  3032567 (Hepatitis B virus DNA [Units/volume] (viral load) in Serum or Plasma by NAA with probe detection) and UNIT_CONCEPT_ID 8985 (international unit per milliliter), the number and percent of records that have a value higher than    4000.0.","CDM_TABLE_NAME":"MEASUREMENT","CDM_FIELD_NAME":"MEASUREMENT_CONCEPT_ID","CONCEPT_ID":" 3032567","UNIT_CONCEPT_ID":"8985","SQL_FILE":"concept_plausible_value_high.sql","CATEGORY":"Plausibility","SUBCATEGORY":"Atemporal","CONTEXT":"Verification","checkId":2710,"FAILED":0,"THRESHOLD_VALUE":5,"_row":"19.729"},{"NUM_VIOLATED_ROWS":0,"PCT_VIOLATED_ROWS":0,"NUM_DENOMINATOR_ROWS":0,"EXECUTION_TIME":"1.336971 secs","QUERY_TEXT":"\r\n/*********\r\nCONCEPT LEVEL check:\r\nPLAUSIBLE_VALUE_HIGH - find any MEASUREMENT records that have VALUE_AS_NUMBER with non-null value > plausible high value\r\n\r\nParameters used in this template:\r\ncdmDatabaseSchema = cdm_ibm_mdcd_v993.dbo\r\nconceptId =  3033526\r\nunitConceptId = 8840\r\nplausibleValueHigh =     100.0\r\n\r\n**********/\r\n\r\n\r\nSELECT num_violated_rows, CASE WHEN denominator.num_rows = 0 THEN 0 ELSE 1.0*num_violated_rows/denominator.num_rows END  AS pct_violated_rows,\r\n  denominator.num_rows as num_denominator_rows\r\nFROM\r\n(\r\n\tSELECT COUNT_BIG(*) AS num_violated_rows\r\n\tFROM\r\n\t(\r\n\t\tSELECT m.* \r\n\t\tFROM cdm_ibm_mdcd_v993.dbo.measurement m\r\n\t\t\r\n\t\tWHERE m.measurement_concept_id =  3033526\r\n\t\tAND m.unit_concept_id = 8840\r\n\t\tAND m.value_as_number IS NOT NULL\r\n\t\tAND m.value_as_number >     100.0\r\n\t) violated_rows\r\n) violated_row_count,\r\n( \r\n\tSELECT COUNT_BIG(*) AS num_rows\r\n\tFROM cdm_ibm_mdcd_v993.dbo.measurement m\r\n\t\r\n\tWHERE measurement_concept_id =  3033526\r\n\tAND unit_concept_id = 8840\r\n\tAND value_as_number IS NOT NULL\r\n) denominator\r\n;","CHECK_NAME":"plausibleValueHigh","CHECK_LEVEL":"CONCEPT","CHECK_DESCRIPTION":"For the combination of CONCEPT_ID  3033526 (Urate [Mass/volume] in Urine) and UNIT_CONCEPT_ID 8840 (milligram per deciliter), the number and percent of records that have a value higher than     100.0.","CDM_TABLE_NAME":"MEASUREMENT","CDM_FIELD_NAME":"MEASUREMENT_CONCEPT_ID","CONCEPT_ID":" 3033526","UNIT_CONCEPT_ID":"8840","SQL_FILE":"concept_plausible_value_high.sql","CATEGORY":"Plausibility","SUBCATEGORY":"Atemporal","CONTEXT":"Verification","checkId":2711,"FAILED":0,"THRESHOLD_VALUE":5,"_row":"19.730"},{"NUM_VIOLATED_ROWS":0,"PCT_VIOLATED_ROWS":0,"NUM_DENOMINATOR_ROWS":0,"EXECUTION_TIME":"0.582977 secs","QUERY_TEXT":"\r\n/*********\r\nCONCEPT LEVEL check:\r\nPLAUSIBLE_VALUE_HIGH - find any MEASUREMENT records that have VALUE_AS_NUMBER with non-null value > plausible high value\r\n\r\nParameters used in this template:\r\ncdmDatabaseSchema = cdm_ibm_mdcd_v993.dbo\r\nconceptId =  3033526\r\nunitConceptId = 8909\r\nplausibleValueHigh =    1000.0\r\n\r\n**********/\r\n\r\n\r\nSELECT num_violated_rows, CASE WHEN denominator.num_rows = 0 THEN 0 ELSE 1.0*num_violated_rows/denominator.num_rows END  AS pct_violated_rows,\r\n  denominator.num_rows as num_denominator_rows\r\nFROM\r\n(\r\n\tSELECT COUNT_BIG(*) AS num_violated_rows\r\n\tFROM\r\n\t(\r\n\t\tSELECT m.* \r\n\t\tFROM cdm_ibm_mdcd_v993.dbo.measurement m\r\n\t\t\r\n\t\tWHERE m.measurement_concept_id =  3033526\r\n\t\tAND m.unit_concept_id = 8909\r\n\t\tAND m.value_as_number IS NOT NULL\r\n\t\tAND m.value_as_number >    1000.0\r\n\t) violated_rows\r\n) violated_row_count,\r\n( \r\n\tSELECT COUNT_BIG(*) AS num_rows\r\n\tFROM cdm_ibm_mdcd_v993.dbo.measurement m\r\n\t\r\n\tWHERE measurement_concept_id =  3033526\r\n\tAND unit_concept_id = 8909\r\n\tAND value_as_number IS NOT NULL\r\n) denominator\r\n;","CHECK_NAME":"plausibleValueHigh","CHECK_LEVEL":"CONCEPT","CHECK_DESCRIPTION":"For the combination of CONCEPT_ID  3033526 (Urate [Mass/volume] in Urine) and UNIT_CONCEPT_ID 8909 (milligram per 24 hours), the number and percent of records that have a value higher than    1000.0.","CDM_TABLE_NAME":"MEASUREMENT","CDM_FIELD_NAME":"MEASUREMENT_CONCEPT_ID","CONCEPT_ID":" 3033526","UNIT_CONCEPT_ID":"8909","SQL_FILE":"concept_plausible_value_high.sql","CATEGORY":"Plausibility","SUBCATEGORY":"Atemporal","CONTEXT":"Verification","checkId":2712,"FAILED":0,"THRESHOLD_VALUE":5,"_row":"19.731"},{"NUM_VIOLATED_ROWS":0,"PCT_VIOLATED_ROWS":0,"NUM_DENOMINATOR_ROWS":0,"EXECUTION_TIME":"0.733975 secs","QUERY_TEXT":"\r\n/*********\r\nCONCEPT LEVEL check:\r\nPLAUSIBLE_VALUE_HIGH - find any MEASUREMENT records that have VALUE_AS_NUMBER with non-null value > plausible high value\r\n\r\nParameters used in this template:\r\ncdmDatabaseSchema = cdm_ibm_mdcd_v993.dbo\r\nconceptId =  3033543\r\nunitConceptId = 9648\r\nplausibleValueHigh =      21.0\r\n\r\n**********/\r\n\r\n\r\nSELECT num_violated_rows, CASE WHEN denominator.num_rows = 0 THEN 0 ELSE 1.0*num_violated_rows/denominator.num_rows END  AS pct_violated_rows,\r\n  denominator.num_rows as num_denominator_rows\r\nFROM\r\n(\r\n\tSELECT COUNT_BIG(*) AS num_violated_rows\r\n\tFROM\r\n\t(\r\n\t\tSELECT m.* \r\n\t\tFROM cdm_ibm_mdcd_v993.dbo.measurement m\r\n\t\t\r\n\t\tWHERE m.measurement_concept_id =  3033543\r\n\t\tAND m.unit_concept_id = 9648\r\n\t\tAND m.value_as_number IS NOT NULL\r\n\t\tAND m.value_as_number >      21.0\r\n\t) violated_rows\r\n) violated_row_count,\r\n( \r\n\tSELECT COUNT_BIG(*) AS num_rows\r\n\tFROM cdm_ibm_mdcd_v993.dbo.measurement m\r\n\t\r\n\tWHERE measurement_concept_id =  3033543\r\n\tAND unit_concept_id = 9648\r\n\tAND value_as_number IS NOT NULL\r\n) denominator\r\n;","CHECK_NAME":"plausibleValueHigh","CHECK_LEVEL":"CONCEPT","CHECK_DESCRIPTION":"For the combination of CONCEPT_ID  3033543 (Specific gravity of Urine) and UNIT_CONCEPT_ID 9648 (unified atomic mass unit), the number and percent of records that have a value higher than      21.0.","CDM_TABLE_NAME":"MEASUREMENT","CDM_FIELD_NAME":"MEASUREMENT_CONCEPT_ID","CONCEPT_ID":" 3033543","UNIT_CONCEPT_ID":"9648","SQL_FILE":"concept_plausible_value_high.sql","CATEGORY":"Plausibility","SUBCATEGORY":"Atemporal","CONTEXT":"Verification","checkId":2713,"FAILED":0,"THRESHOLD_VALUE":5,"_row":"19.732"},{"NUM_VIOLATED_ROWS":0,"PCT_VIOLATED_ROWS":0,"NUM_DENOMINATOR_ROWS":0,"EXECUTION_TIME":"0.533989 secs","QUERY_TEXT":"\r\n/*********\r\nCONCEPT LEVEL check:\r\nPLAUSIBLE_VALUE_HIGH - find any MEASUREMENT records that have VALUE_AS_NUMBER with non-null value > plausible high value\r\n\r\nParameters used in this template:\r\ncdmDatabaseSchema = cdm_ibm_mdcd_v993.dbo\r\nconceptId =  3033575\r\nunitConceptId = 8554\r\nplausibleValueHigh =     100.0\r\n\r\n**********/\r\n\r\n\r\nSELECT num_violated_rows, CASE WHEN denominator.num_rows = 0 THEN 0 ELSE 1.0*num_violated_rows/denominator.num_rows END  AS pct_violated_rows,\r\n  denominator.num_rows as num_denominator_rows\r\nFROM\r\n(\r\n\tSELECT COUNT_BIG(*) AS num_violated_rows\r\n\tFROM\r\n\t(\r\n\t\tSELECT m.* \r\n\t\tFROM cdm_ibm_mdcd_v993.dbo.measurement m\r\n\t\t\r\n\t\tWHERE m.measurement_concept_id =  3033575\r\n\t\tAND m.unit_concept_id = 8554\r\n\t\tAND m.value_as_number IS NOT NULL\r\n\t\tAND m.value_as_number >     100.0\r\n\t) violated_rows\r\n) violated_row_count,\r\n( \r\n\tSELECT COUNT_BIG(*) AS num_rows\r\n\tFROM cdm_ibm_mdcd_v993.dbo.measurement m\r\n\t\r\n\tWHERE measurement_concept_id =  3033575\r\n\tAND unit_concept_id = 8554\r\n\tAND value_as_number IS NOT NULL\r\n) denominator\r\n;","CHECK_NAME":"plausibleValueHigh","CHECK_LEVEL":"CONCEPT","CHECK_DESCRIPTION":"For the combination of CONCEPT_ID  3033575 (Monocytes [#/volume] in Blood by Automated count) and UNIT_CONCEPT_ID 8554 (percent), the number and percent of records that have a value higher than     100.0.","CDM_TABLE_NAME":"MEASUREMENT","CDM_FIELD_NAME":"MEASUREMENT_CONCEPT_ID","CONCEPT_ID":" 3033575","UNIT_CONCEPT_ID":"8554","SQL_FILE":"concept_plausible_value_high.sql","CATEGORY":"Plausibility","SUBCATEGORY":"Atemporal","CONTEXT":"Verification","checkId":2714,"FAILED":0,"THRESHOLD_VALUE":5,"_row":"19.733"},{"NUM_VIOLATED_ROWS":0,"PCT_VIOLATED_ROWS":0,"NUM_DENOMINATOR_ROWS":0,"EXECUTION_TIME":"1.684951 secs","QUERY_TEXT":"\r\n/*********\r\nCONCEPT LEVEL check:\r\nPLAUSIBLE_VALUE_HIGH - find any MEASUREMENT records that have VALUE_AS_NUMBER with non-null value > plausible high value\r\n\r\nParameters used in this template:\r\ncdmDatabaseSchema = cdm_ibm_mdcd_v993.dbo\r\nconceptId =  3033575\r\nunitConceptId = 8647\r\nplausibleValueHigh =    1000.0\r\n\r\n**********/\r\n\r\n\r\nSELECT num_violated_rows, CASE WHEN denominator.num_rows = 0 THEN 0 ELSE 1.0*num_violated_rows/denominator.num_rows END  AS pct_violated_rows,\r\n  denominator.num_rows as num_denominator_rows\r\nFROM\r\n(\r\n\tSELECT COUNT_BIG(*) AS num_violated_rows\r\n\tFROM\r\n\t(\r\n\t\tSELECT m.* \r\n\t\tFROM cdm_ibm_mdcd_v993.dbo.measurement m\r\n\t\t\r\n\t\tWHERE m.measurement_concept_id =  3033575\r\n\t\tAND m.unit_concept_id = 8647\r\n\t\tAND m.value_as_number IS NOT NULL\r\n\t\tAND m.value_as_number >    1000.0\r\n\t) violated_rows\r\n) violated_row_count,\r\n( \r\n\tSELECT COUNT_BIG(*) AS num_rows\r\n\tFROM cdm_ibm_mdcd_v993.dbo.measurement m\r\n\t\r\n\tWHERE measurement_concept_id =  3033575\r\n\tAND unit_concept_id = 8647\r\n\tAND value_as_number IS NOT NULL\r\n) denominator\r\n;","CHECK_NAME":"plausibleValueHigh","CHECK_LEVEL":"CONCEPT","CHECK_DESCRIPTION":"For the combination of CONCEPT_ID  3033575 (Monocytes [#/volume] in Blood by Automated count) and UNIT_CONCEPT_ID 8647 (per microliter), the number and percent of records that have a value higher than    1000.0.","CDM_TABLE_NAME":"MEASUREMENT","CDM_FIELD_NAME":"MEASUREMENT_CONCEPT_ID","CONCEPT_ID":" 3033575","UNIT_CONCEPT_ID":"8647","SQL_FILE":"concept_plausible_value_high.sql","CATEGORY":"Plausibility","SUBCATEGORY":"Atemporal","CONTEXT":"Verification","checkId":2715,"FAILED":0,"THRESHOLD_VALUE":5,"_row":"19.734"},{"NUM_VIOLATED_ROWS":0,"PCT_VIOLATED_ROWS":0,"NUM_DENOMINATOR_ROWS":0,"EXECUTION_TIME":"0.999970 secs","QUERY_TEXT":"\r\n/*********\r\nCONCEPT LEVEL check:\r\nPLAUSIBLE_VALUE_HIGH - find any MEASUREMENT records that have VALUE_AS_NUMBER with non-null value > plausible high value\r\n\r\nParameters used in this template:\r\ncdmDatabaseSchema = cdm_ibm_mdcd_v993.dbo\r\nconceptId =  3033575\r\nunitConceptId = 8816\r\nplausibleValueHigh =    1000.0\r\n\r\n**********/\r\n\r\n\r\nSELECT num_violated_rows, CASE WHEN denominator.num_rows = 0 THEN 0 ELSE 1.0*num_violated_rows/denominator.num_rows END  AS pct_violated_rows,\r\n  denominator.num_rows as num_denominator_rows\r\nFROM\r\n(\r\n\tSELECT COUNT_BIG(*) AS num_violated_rows\r\n\tFROM\r\n\t(\r\n\t\tSELECT m.* \r\n\t\tFROM cdm_ibm_mdcd_v993.dbo.measurement m\r\n\t\t\r\n\t\tWHERE m.measurement_concept_id =  3033575\r\n\t\tAND m.unit_concept_id = 8816\r\n\t\tAND m.value_as_number IS NOT NULL\r\n\t\tAND m.value_as_number >    1000.0\r\n\t) violated_rows\r\n) violated_row_count,\r\n( \r\n\tSELECT COUNT_BIG(*) AS num_rows\r\n\tFROM cdm_ibm_mdcd_v993.dbo.measurement m\r\n\t\r\n\tWHERE measurement_concept_id =  3033575\r\n\tAND unit_concept_id = 8816\r\n\tAND value_as_number IS NOT NULL\r\n) denominator\r\n;","CHECK_NAME":"plausibleValueHigh","CHECK_LEVEL":"CONCEPT","CHECK_DESCRIPTION":"For the combination of CONCEPT_ID  3033575 (Monocytes [#/volume] in Blood by Automated count) and UNIT_CONCEPT_ID 8816 (million per milliliter), the number and percent of records that have a value higher than    1000.0.","CDM_TABLE_NAME":"MEASUREMENT","CDM_FIELD_NAME":"MEASUREMENT_CONCEPT_ID","CONCEPT_ID":" 3033575","UNIT_CONCEPT_ID":"8816","SQL_FILE":"concept_plausible_value_high.sql","CATEGORY":"Plausibility","SUBCATEGORY":"Atemporal","CONTEXT":"Verification","checkId":2716,"FAILED":0,"THRESHOLD_VALUE":5,"_row":"19.735"},{"NUM_VIOLATED_ROWS":0,"PCT_VIOLATED_ROWS":0,"NUM_DENOMINATOR_ROWS":0,"EXECUTION_TIME":"0.584975 secs","QUERY_TEXT":"\r\n/*********\r\nCONCEPT LEVEL check:\r\nPLAUSIBLE_VALUE_HIGH - find any MEASUREMENT records that have VALUE_AS_NUMBER with non-null value > plausible high value\r\n\r\nParameters used in this template:\r\ncdmDatabaseSchema = cdm_ibm_mdcd_v993.dbo\r\nconceptId =  3033575\r\nunitConceptId = 8848\r\nplausibleValueHigh =    1000.0\r\n\r\n**********/\r\n\r\n\r\nSELECT num_violated_rows, CASE WHEN denominator.num_rows = 0 THEN 0 ELSE 1.0*num_violated_rows/denominator.num_rows END  AS pct_violated_rows,\r\n  denominator.num_rows as num_denominator_rows\r\nFROM\r\n(\r\n\tSELECT COUNT_BIG(*) AS num_violated_rows\r\n\tFROM\r\n\t(\r\n\t\tSELECT m.* \r\n\t\tFROM cdm_ibm_mdcd_v993.dbo.measurement m\r\n\t\t\r\n\t\tWHERE m.measurement_concept_id =  3033575\r\n\t\tAND m.unit_concept_id = 8848\r\n\t\tAND m.value_as_number IS NOT NULL\r\n\t\tAND m.value_as_number >    1000.0\r\n\t) violated_rows\r\n) violated_row_count,\r\n( \r\n\tSELECT COUNT_BIG(*) AS num_rows\r\n\tFROM cdm_ibm_mdcd_v993.dbo.measurement m\r\n\t\r\n\tWHERE measurement_concept_id =  3033575\r\n\tAND unit_concept_id = 8848\r\n\tAND value_as_number IS NOT NULL\r\n) denominator\r\n;","CHECK_NAME":"plausibleValueHigh","CHECK_LEVEL":"CONCEPT","CHECK_DESCRIPTION":"For the combination of CONCEPT_ID  3033575 (Monocytes [#/volume] in Blood by Automated count) and UNIT_CONCEPT_ID 8848 (thousand per microliter), the number and percent of records that have a value higher than    1000.0.","CDM_TABLE_NAME":"MEASUREMENT","CDM_FIELD_NAME":"MEASUREMENT_CONCEPT_ID","CONCEPT_ID":" 3033575","UNIT_CONCEPT_ID":"8848","SQL_FILE":"concept_plausible_value_high.sql","CATEGORY":"Plausibility","SUBCATEGORY":"Atemporal","CONTEXT":"Verification","checkId":2717,"FAILED":0,"THRESHOLD_VALUE":5,"_row":"19.736"},{"NUM_VIOLATED_ROWS":0,"PCT_VIOLATED_ROWS":0,"NUM_DENOMINATOR_ROWS":0,"EXECUTION_TIME":"0.553989 secs","QUERY_TEXT":"\r\n/*********\r\nCONCEPT LEVEL check:\r\nPLAUSIBLE_VALUE_HIGH - find any MEASUREMENT records that have VALUE_AS_NUMBER with non-null value > plausible high value\r\n\r\nParameters used in this template:\r\ncdmDatabaseSchema = cdm_ibm_mdcd_v993.dbo\r\nconceptId =  3033575\r\nunitConceptId = 8961\r\nplausibleValueHigh =    1000.0\r\n\r\n**********/\r\n\r\n\r\nSELECT num_violated_rows, CASE WHEN denominator.num_rows = 0 THEN 0 ELSE 1.0*num_violated_rows/denominator.num_rows END  AS pct_violated_rows,\r\n  denominator.num_rows as num_denominator_rows\r\nFROM\r\n(\r\n\tSELECT COUNT_BIG(*) AS num_violated_rows\r\n\tFROM\r\n\t(\r\n\t\tSELECT m.* \r\n\t\tFROM cdm_ibm_mdcd_v993.dbo.measurement m\r\n\t\t\r\n\t\tWHERE m.measurement_concept_id =  3033575\r\n\t\tAND m.unit_concept_id = 8961\r\n\t\tAND m.value_as_number IS NOT NULL\r\n\t\tAND m.value_as_number >    1000.0\r\n\t) violated_rows\r\n) violated_row_count,\r\n( \r\n\tSELECT COUNT_BIG(*) AS num_rows\r\n\tFROM cdm_ibm_mdcd_v993.dbo.measurement m\r\n\t\r\n\tWHERE measurement_concept_id =  3033575\r\n\tAND unit_concept_id = 8961\r\n\tAND value_as_number IS NOT NULL\r\n) denominator\r\n;","CHECK_NAME":"plausibleValueHigh","CHECK_LEVEL":"CONCEPT","CHECK_DESCRIPTION":"For the combination of CONCEPT_ID  3033575 (Monocytes [#/volume] in Blood by Automated count) and UNIT_CONCEPT_ID 8961 (thousand per cubic millimeter), the number and percent of records that have a value higher than    1000.0.","CDM_TABLE_NAME":"MEASUREMENT","CDM_FIELD_NAME":"MEASUREMENT_CONCEPT_ID","CONCEPT_ID":" 3033575","UNIT_CONCEPT_ID":"8961","SQL_FILE":"concept_plausible_value_high.sql","CATEGORY":"Plausibility","SUBCATEGORY":"Atemporal","CONTEXT":"Verification","checkId":2718,"FAILED":0,"THRESHOLD_VALUE":5,"_row":"19.737"},{"NUM_VIOLATED_ROWS":0,"PCT_VIOLATED_ROWS":0,"NUM_DENOMINATOR_ROWS":0,"EXECUTION_TIME":"0.621985 secs","QUERY_TEXT":"\r\n/*********\r\nCONCEPT LEVEL check:\r\nPLAUSIBLE_VALUE_HIGH - find any MEASUREMENT records that have VALUE_AS_NUMBER with non-null value > plausible high value\r\n\r\nParameters used in this template:\r\ncdmDatabaseSchema = cdm_ibm_mdcd_v993.dbo\r\nconceptId =  3033575\r\nunitConceptId = 9436\r\nplausibleValueHigh =       1.0\r\n\r\n**********/\r\n\r\n\r\nSELECT num_violated_rows, CASE WHEN denominator.num_rows = 0 THEN 0 ELSE 1.0*num_violated_rows/denominator.num_rows END  AS pct_violated_rows,\r\n  denominator.num_rows as num_denominator_rows\r\nFROM\r\n(\r\n\tSELECT COUNT_BIG(*) AS num_violated_rows\r\n\tFROM\r\n\t(\r\n\t\tSELECT m.* \r\n\t\tFROM cdm_ibm_mdcd_v993.dbo.measurement m\r\n\t\t\r\n\t\tWHERE m.measurement_concept_id =  3033575\r\n\t\tAND m.unit_concept_id = 9436\r\n\t\tAND m.value_as_number IS NOT NULL\r\n\t\tAND m.value_as_number >       1.0\r\n\t) violated_rows\r\n) violated_row_count,\r\n( \r\n\tSELECT COUNT_BIG(*) AS num_rows\r\n\tFROM cdm_ibm_mdcd_v993.dbo.measurement m\r\n\t\r\n\tWHERE measurement_concept_id =  3033575\r\n\tAND unit_concept_id = 9436\r\n\tAND value_as_number IS NOT NULL\r\n) denominator\r\n;","CHECK_NAME":"plausibleValueHigh","CHECK_LEVEL":"CONCEPT","CHECK_DESCRIPTION":"For the combination of CONCEPT_ID  3033575 (Monocytes [#/volume] in Blood by Automated count) and UNIT_CONCEPT_ID 9436 (thousand per milliliter), the number and percent of records that have a value higher than       1.0.","CDM_TABLE_NAME":"MEASUREMENT","CDM_FIELD_NAME":"MEASUREMENT_CONCEPT_ID","CONCEPT_ID":" 3033575","UNIT_CONCEPT_ID":"9436","SQL_FILE":"concept_plausible_value_high.sql","CATEGORY":"Plausibility","SUBCATEGORY":"Atemporal","CONTEXT":"Verification","checkId":2719,"FAILED":0,"THRESHOLD_VALUE":5,"_row":"19.738"},{"NUM_VIOLATED_ROWS":0,"PCT_VIOLATED_ROWS":0,"NUM_DENOMINATOR_ROWS":0,"EXECUTION_TIME":"0.645987 secs","QUERY_TEXT":"\r\n/*********\r\nCONCEPT LEVEL check:\r\nPLAUSIBLE_VALUE_HIGH - find any MEASUREMENT records that have VALUE_AS_NUMBER with non-null value > plausible high value\r\n\r\nParameters used in this template:\r\ncdmDatabaseSchema = cdm_ibm_mdcd_v993.dbo\r\nconceptId =  3034107\r\nunitConceptId = 8554\r\nplausibleValueHigh =     100.0\r\n\r\n**********/\r\n\r\n\r\nSELECT num_violated_rows, CASE WHEN denominator.num_rows = 0 THEN 0 ELSE 1.0*num_violated_rows/denominator.num_rows END  AS pct_violated_rows,\r\n  denominator.num_rows as num_denominator_rows\r\nFROM\r\n(\r\n\tSELECT COUNT_BIG(*) AS num_violated_rows\r\n\tFROM\r\n\t(\r\n\t\tSELECT m.* \r\n\t\tFROM cdm_ibm_mdcd_v993.dbo.measurement m\r\n\t\t\r\n\t\tWHERE m.measurement_concept_id =  3034107\r\n\t\tAND m.unit_concept_id = 8554\r\n\t\tAND m.value_as_number IS NOT NULL\r\n\t\tAND m.value_as_number >     100.0\r\n\t) violated_rows\r\n) violated_row_count,\r\n( \r\n\tSELECT COUNT_BIG(*) AS num_rows\r\n\tFROM cdm_ibm_mdcd_v993.dbo.measurement m\r\n\t\r\n\tWHERE measurement_concept_id =  3034107\r\n\tAND unit_concept_id = 8554\r\n\tAND value_as_number IS NOT NULL\r\n) denominator\r\n;","CHECK_NAME":"plausibleValueHigh","CHECK_LEVEL":"CONCEPT","CHECK_DESCRIPTION":"For the combination of CONCEPT_ID  3034107 (Monocytes [#/volume] in Blood by Manual count) and UNIT_CONCEPT_ID 8554 (percent), the number and percent of records that have a value higher than     100.0.","CDM_TABLE_NAME":"MEASUREMENT","CDM_FIELD_NAME":"MEASUREMENT_CONCEPT_ID","CONCEPT_ID":" 3034107","UNIT_CONCEPT_ID":"8554","SQL_FILE":"concept_plausible_value_high.sql","CATEGORY":"Plausibility","SUBCATEGORY":"Atemporal","CONTEXT":"Verification","checkId":2720,"FAILED":0,"THRESHOLD_VALUE":5,"_row":"19.739"},{"NUM_VIOLATED_ROWS":0,"PCT_VIOLATED_ROWS":0,"NUM_DENOMINATOR_ROWS":0,"EXECUTION_TIME":"0.705976 secs","QUERY_TEXT":"\r\n/*********\r\nCONCEPT LEVEL check:\r\nPLAUSIBLE_VALUE_HIGH - find any MEASUREMENT records that have VALUE_AS_NUMBER with non-null value > plausible high value\r\n\r\nParameters used in this template:\r\ncdmDatabaseSchema = cdm_ibm_mdcd_v993.dbo\r\nconceptId =  3034204\r\nunitConceptId = 8840\r\nplausibleValueHigh =     200.0\r\n\r\n**********/\r\n\r\n\r\nSELECT num_violated_rows, CASE WHEN denominator.num_rows = 0 THEN 0 ELSE 1.0*num_violated_rows/denominator.num_rows END  AS pct_violated_rows,\r\n  denominator.num_rows as num_denominator_rows\r\nFROM\r\n(\r\n\tSELECT COUNT_BIG(*) AS num_violated_rows\r\n\tFROM\r\n\t(\r\n\t\tSELECT m.* \r\n\t\tFROM cdm_ibm_mdcd_v993.dbo.measurement m\r\n\t\t\r\n\t\tWHERE m.measurement_concept_id =  3034204\r\n\t\tAND m.unit_concept_id = 8840\r\n\t\tAND m.value_as_number IS NOT NULL\r\n\t\tAND m.value_as_number >     200.0\r\n\t) violated_rows\r\n) violated_row_count,\r\n( \r\n\tSELECT COUNT_BIG(*) AS num_rows\r\n\tFROM cdm_ibm_mdcd_v993.dbo.measurement m\r\n\t\r\n\tWHERE measurement_concept_id =  3034204\r\n\tAND unit_concept_id = 8840\r\n\tAND value_as_number IS NOT NULL\r\n) denominator\r\n;","CHECK_NAME":"plausibleValueHigh","CHECK_LEVEL":"CONCEPT","CHECK_DESCRIPTION":"For the combination of CONCEPT_ID  3034204 (Urea [Mass/volume] in Serum or Plasma) and UNIT_CONCEPT_ID 8840 (milligram per deciliter), the number and percent of records that have a value higher than     200.0.","CDM_TABLE_NAME":"MEASUREMENT","CDM_FIELD_NAME":"MEASUREMENT_CONCEPT_ID","CONCEPT_ID":" 3034204","UNIT_CONCEPT_ID":"8840","SQL_FILE":"concept_plausible_value_high.sql","CATEGORY":"Plausibility","SUBCATEGORY":"Atemporal","CONTEXT":"Verification","checkId":2721,"FAILED":0,"THRESHOLD_VALUE":5,"_row":"19.740"},{"NUM_VIOLATED_ROWS":0,"PCT_VIOLATED_ROWS":0,"NUM_DENOMINATOR_ROWS":0,"EXECUTION_TIME":"0.515974 secs","QUERY_TEXT":"\r\n/*********\r\nCONCEPT LEVEL check:\r\nPLAUSIBLE_VALUE_HIGH - find any MEASUREMENT records that have VALUE_AS_NUMBER with non-null value > plausible high value\r\n\r\nParameters used in this template:\r\ncdmDatabaseSchema = cdm_ibm_mdcd_v993.dbo\r\nconceptId =  3034426\r\nunitConceptId = 8554\r\nplausibleValueHigh =     100.0\r\n\r\n**********/\r\n\r\n\r\nSELECT num_violated_rows, CASE WHEN denominator.num_rows = 0 THEN 0 ELSE 1.0*num_violated_rows/denominator.num_rows END  AS pct_violated_rows,\r\n  denominator.num_rows as num_denominator_rows\r\nFROM\r\n(\r\n\tSELECT COUNT_BIG(*) AS num_violated_rows\r\n\tFROM\r\n\t(\r\n\t\tSELECT m.* \r\n\t\tFROM cdm_ibm_mdcd_v993.dbo.measurement m\r\n\t\t\r\n\t\tWHERE m.measurement_concept_id =  3034426\r\n\t\tAND m.unit_concept_id = 8554\r\n\t\tAND m.value_as_number IS NOT NULL\r\n\t\tAND m.value_as_number >     100.0\r\n\t) violated_rows\r\n) violated_row_count,\r\n( \r\n\tSELECT COUNT_BIG(*) AS num_rows\r\n\tFROM cdm_ibm_mdcd_v993.dbo.measurement m\r\n\t\r\n\tWHERE measurement_concept_id =  3034426\r\n\tAND unit_concept_id = 8554\r\n\tAND value_as_number IS NOT NULL\r\n) denominator\r\n;","CHECK_NAME":"plausibleValueHigh","CHECK_LEVEL":"CONCEPT","CHECK_DESCRIPTION":"For the combination of CONCEPT_ID  3034426 (Prothrombin time (PT)) and UNIT_CONCEPT_ID 8554 (percent), the number and percent of records that have a value higher than     100.0.","CDM_TABLE_NAME":"MEASUREMENT","CDM_FIELD_NAME":"MEASUREMENT_CONCEPT_ID","CONCEPT_ID":" 3034426","UNIT_CONCEPT_ID":"8554","SQL_FILE":"concept_plausible_value_high.sql","CATEGORY":"Plausibility","SUBCATEGORY":"Atemporal","CONTEXT":"Verification","checkId":2722,"FAILED":0,"THRESHOLD_VALUE":5,"_row":"19.741"},{"NUM_VIOLATED_ROWS":0,"PCT_VIOLATED_ROWS":0,"NUM_DENOMINATOR_ROWS":0,"EXECUTION_TIME":"1.937955 secs","QUERY_TEXT":"\r\n/*********\r\nCONCEPT LEVEL check:\r\nPLAUSIBLE_VALUE_HIGH - find any MEASUREMENT records that have VALUE_AS_NUMBER with non-null value > plausible high value\r\n\r\nParameters used in this template:\r\ncdmDatabaseSchema = cdm_ibm_mdcd_v993.dbo\r\nconceptId =  3034426\r\nunitConceptId = 8555\r\nplausibleValueHigh =     170.0\r\n\r\n**********/\r\n\r\n\r\nSELECT num_violated_rows, CASE WHEN denominator.num_rows = 0 THEN 0 ELSE 1.0*num_violated_rows/denominator.num_rows END  AS pct_violated_rows,\r\n  denominator.num_rows as num_denominator_rows\r\nFROM\r\n(\r\n\tSELECT COUNT_BIG(*) AS num_violated_rows\r\n\tFROM\r\n\t(\r\n\t\tSELECT m.* \r\n\t\tFROM cdm_ibm_mdcd_v993.dbo.measurement m\r\n\t\t\r\n\t\tWHERE m.measurement_concept_id =  3034426\r\n\t\tAND m.unit_concept_id = 8555\r\n\t\tAND m.value_as_number IS NOT NULL\r\n\t\tAND m.value_as_number >     170.0\r\n\t) violated_rows\r\n) violated_row_count,\r\n( \r\n\tSELECT COUNT_BIG(*) AS num_rows\r\n\tFROM cdm_ibm_mdcd_v993.dbo.measurement m\r\n\t\r\n\tWHERE measurement_concept_id =  3034426\r\n\tAND unit_concept_id = 8555\r\n\tAND value_as_number IS NOT NULL\r\n) denominator\r\n;","CHECK_NAME":"plausibleValueHigh","CHECK_LEVEL":"CONCEPT","CHECK_DESCRIPTION":"For the combination of CONCEPT_ID  3034426 (Prothrombin time (PT)) and UNIT_CONCEPT_ID 8555 (second), the number and percent of records that have a value higher than     170.0.","CDM_TABLE_NAME":"MEASUREMENT","CDM_FIELD_NAME":"MEASUREMENT_CONCEPT_ID","CONCEPT_ID":" 3034426","UNIT_CONCEPT_ID":"8555","SQL_FILE":"concept_plausible_value_high.sql","CATEGORY":"Plausibility","SUBCATEGORY":"Atemporal","CONTEXT":"Verification","checkId":2723,"FAILED":0,"THRESHOLD_VALUE":5,"_row":"19.742"},{"NUM_VIOLATED_ROWS":0,"PCT_VIOLATED_ROWS":0,"NUM_DENOMINATOR_ROWS":0,"EXECUTION_TIME":"2.367960 secs","QUERY_TEXT":"\r\n/*********\r\nCONCEPT LEVEL check:\r\nPLAUSIBLE_VALUE_HIGH - find any MEASUREMENT records that have VALUE_AS_NUMBER with non-null value > plausible high value\r\n\r\nParameters used in this template:\r\ncdmDatabaseSchema = cdm_ibm_mdcd_v993.dbo\r\nconceptId =  3034639\r\nunitConceptId = 8554\r\nplausibleValueHigh =     100.0\r\n\r\n**********/\r\n\r\n\r\nSELECT num_violated_rows, CASE WHEN denominator.num_rows = 0 THEN 0 ELSE 1.0*num_violated_rows/denominator.num_rows END  AS pct_violated_rows,\r\n  denominator.num_rows as num_denominator_rows\r\nFROM\r\n(\r\n\tSELECT COUNT_BIG(*) AS num_violated_rows\r\n\tFROM\r\n\t(\r\n\t\tSELECT m.* \r\n\t\tFROM cdm_ibm_mdcd_v993.dbo.measurement m\r\n\t\t\r\n\t\tWHERE m.measurement_concept_id =  3034639\r\n\t\tAND m.unit_concept_id = 8554\r\n\t\tAND m.value_as_number IS NOT NULL\r\n\t\tAND m.value_as_number >     100.0\r\n\t) violated_rows\r\n) violated_row_count,\r\n( \r\n\tSELECT COUNT_BIG(*) AS num_rows\r\n\tFROM cdm_ibm_mdcd_v993.dbo.measurement m\r\n\t\r\n\tWHERE measurement_concept_id =  3034639\r\n\tAND unit_concept_id = 8554\r\n\tAND value_as_number IS NOT NULL\r\n) denominator\r\n;","CHECK_NAME":"plausibleValueHigh","CHECK_LEVEL":"CONCEPT","CHECK_DESCRIPTION":"For the combination of CONCEPT_ID  3034639 (Hemoglobin A1c [Mass/volume] in Blood) and UNIT_CONCEPT_ID 8554 (percent), the number and percent of records that have a value higher than     100.0.","CDM_TABLE_NAME":"MEASUREMENT","CDM_FIELD_NAME":"MEASUREMENT_CONCEPT_ID","CONCEPT_ID":" 3034639","UNIT_CONCEPT_ID":"8554","SQL_FILE":"concept_plausible_value_high.sql","CATEGORY":"Plausibility","SUBCATEGORY":"Atemporal","CONTEXT":"Verification","checkId":2724,"FAILED":0,"THRESHOLD_VALUE":5,"_row":"19.743"},{"NUM_VIOLATED_ROWS":0,"PCT_VIOLATED_ROWS":0,"NUM_DENOMINATOR_ROWS":0,"EXECUTION_TIME":"0.802971 secs","QUERY_TEXT":"\r\n/*********\r\nCONCEPT LEVEL check:\r\nPLAUSIBLE_VALUE_HIGH - find any MEASUREMENT records that have VALUE_AS_NUMBER with non-null value > plausible high value\r\n\r\nParameters used in this template:\r\ncdmDatabaseSchema = cdm_ibm_mdcd_v993.dbo\r\nconceptId =  3034639\r\nunitConceptId = 8713\r\nplausibleValueHigh =      20.0\r\n\r\n**********/\r\n\r\n\r\nSELECT num_violated_rows, CASE WHEN denominator.num_rows = 0 THEN 0 ELSE 1.0*num_violated_rows/denominator.num_rows END  AS pct_violated_rows,\r\n  denominator.num_rows as num_denominator_rows\r\nFROM\r\n(\r\n\tSELECT COUNT_BIG(*) AS num_violated_rows\r\n\tFROM\r\n\t(\r\n\t\tSELECT m.* \r\n\t\tFROM cdm_ibm_mdcd_v993.dbo.measurement m\r\n\t\t\r\n\t\tWHERE m.measurement_concept_id =  3034639\r\n\t\tAND m.unit_concept_id = 8713\r\n\t\tAND m.value_as_number IS NOT NULL\r\n\t\tAND m.value_as_number >      20.0\r\n\t) violated_rows\r\n) violated_row_count,\r\n( \r\n\tSELECT COUNT_BIG(*) AS num_rows\r\n\tFROM cdm_ibm_mdcd_v993.dbo.measurement m\r\n\t\r\n\tWHERE measurement_concept_id =  3034639\r\n\tAND unit_concept_id = 8713\r\n\tAND value_as_number IS NOT NULL\r\n) denominator\r\n;","CHECK_NAME":"plausibleValueHigh","CHECK_LEVEL":"CONCEPT","CHECK_DESCRIPTION":"For the combination of CONCEPT_ID  3034639 (Hemoglobin A1c [Mass/volume] in Blood) and UNIT_CONCEPT_ID 8713 (gram per deciliter), the number and percent of records that have a value higher than      20.0.","CDM_TABLE_NAME":"MEASUREMENT","CDM_FIELD_NAME":"MEASUREMENT_CONCEPT_ID","CONCEPT_ID":" 3034639","UNIT_CONCEPT_ID":"8713","SQL_FILE":"concept_plausible_value_high.sql","CATEGORY":"Plausibility","SUBCATEGORY":"Atemporal","CONTEXT":"Verification","checkId":2725,"FAILED":0,"THRESHOLD_VALUE":5,"_row":"19.744"},{"NUM_VIOLATED_ROWS":0,"PCT_VIOLATED_ROWS":0,"NUM_DENOMINATOR_ROWS":0,"EXECUTION_TIME":"0.507995 secs","QUERY_TEXT":"\r\n/*********\r\nCONCEPT LEVEL check:\r\nPLAUSIBLE_VALUE_HIGH - find any MEASUREMENT records that have VALUE_AS_NUMBER with non-null value > plausible high value\r\n\r\nParameters used in this template:\r\ncdmDatabaseSchema = cdm_ibm_mdcd_v993.dbo\r\nconceptId =  3034739\r\nunitConceptId = 8605\r\nplausibleValueHigh =     420.0\r\n\r\n**********/\r\n\r\n\r\nSELECT num_violated_rows, CASE WHEN denominator.num_rows = 0 THEN 0 ELSE 1.0*num_violated_rows/denominator.num_rows END  AS pct_violated_rows,\r\n  denominator.num_rows as num_denominator_rows\r\nFROM\r\n(\r\n\tSELECT COUNT_BIG(*) AS num_violated_rows\r\n\tFROM\r\n\t(\r\n\t\tSELECT m.* \r\n\t\tFROM cdm_ibm_mdcd_v993.dbo.measurement m\r\n\t\t\r\n\t\tWHERE m.measurement_concept_id =  3034739\r\n\t\tAND m.unit_concept_id = 8605\r\n\t\tAND m.value_as_number IS NOT NULL\r\n\t\tAND m.value_as_number >     420.0\r\n\t) violated_rows\r\n) violated_row_count,\r\n( \r\n\tSELECT COUNT_BIG(*) AS num_rows\r\n\tFROM cdm_ibm_mdcd_v993.dbo.measurement m\r\n\t\r\n\tWHERE measurement_concept_id =  3034739\r\n\tAND unit_concept_id = 8605\r\n\tAND value_as_number IS NOT NULL\r\n) denominator\r\n;","CHECK_NAME":"plausibleValueHigh","CHECK_LEVEL":"CONCEPT","CHECK_DESCRIPTION":"For the combination of CONCEPT_ID  3034739 (Osmolality of Serum or Plasma by calculation) and UNIT_CONCEPT_ID 8605 (milliosmole), the number and percent of records that have a value higher than     420.0.","CDM_TABLE_NAME":"MEASUREMENT","CDM_FIELD_NAME":"MEASUREMENT_CONCEPT_ID","CONCEPT_ID":" 3034739","UNIT_CONCEPT_ID":"8605","SQL_FILE":"concept_plausible_value_high.sql","CATEGORY":"Plausibility","SUBCATEGORY":"Atemporal","CONTEXT":"Verification","checkId":2726,"FAILED":0,"THRESHOLD_VALUE":5,"_row":"19.745"},{"NUM_VIOLATED_ROWS":0,"PCT_VIOLATED_ROWS":0,"NUM_DENOMINATOR_ROWS":0,"EXECUTION_TIME":"0.557974 secs","QUERY_TEXT":"\r\n/*********\r\nCONCEPT LEVEL check:\r\nPLAUSIBLE_VALUE_HIGH - find any MEASUREMENT records that have VALUE_AS_NUMBER with non-null value > plausible high value\r\n\r\nParameters used in this template:\r\ncdmDatabaseSchema = cdm_ibm_mdcd_v993.dbo\r\nconceptId =  3034739\r\nunitConceptId = 8862\r\nplausibleValueHigh =     420.0\r\n\r\n**********/\r\n\r\n\r\nSELECT num_violated_rows, CASE WHEN denominator.num_rows = 0 THEN 0 ELSE 1.0*num_violated_rows/denominator.num_rows END  AS pct_violated_rows,\r\n  denominator.num_rows as num_denominator_rows\r\nFROM\r\n(\r\n\tSELECT COUNT_BIG(*) AS num_violated_rows\r\n\tFROM\r\n\t(\r\n\t\tSELECT m.* \r\n\t\tFROM cdm_ibm_mdcd_v993.dbo.measurement m\r\n\t\t\r\n\t\tWHERE m.measurement_concept_id =  3034739\r\n\t\tAND m.unit_concept_id = 8862\r\n\t\tAND m.value_as_number IS NOT NULL\r\n\t\tAND m.value_as_number >     420.0\r\n\t) violated_rows\r\n) violated_row_count,\r\n( \r\n\tSELECT COUNT_BIG(*) AS num_rows\r\n\tFROM cdm_ibm_mdcd_v993.dbo.measurement m\r\n\t\r\n\tWHERE measurement_concept_id =  3034739\r\n\tAND unit_concept_id = 8862\r\n\tAND value_as_number IS NOT NULL\r\n) denominator\r\n;","CHECK_NAME":"plausibleValueHigh","CHECK_LEVEL":"CONCEPT","CHECK_DESCRIPTION":"For the combination of CONCEPT_ID  3034739 (Osmolality of Serum or Plasma by calculation) and UNIT_CONCEPT_ID 8862 (milliosmole per kilogram), the number and percent of records that have a value higher than     420.0.","CDM_TABLE_NAME":"MEASUREMENT","CDM_FIELD_NAME":"MEASUREMENT_CONCEPT_ID","CONCEPT_ID":" 3034739","UNIT_CONCEPT_ID":"8862","SQL_FILE":"concept_plausible_value_high.sql","CATEGORY":"Plausibility","SUBCATEGORY":"Atemporal","CONTEXT":"Verification","checkId":2727,"FAILED":0,"THRESHOLD_VALUE":5,"_row":"19.746"},{"NUM_VIOLATED_ROWS":0,"PCT_VIOLATED_ROWS":0,"NUM_DENOMINATOR_ROWS":0,"EXECUTION_TIME":"0.619994 secs","QUERY_TEXT":"\r\n/*********\r\nCONCEPT LEVEL check:\r\nPLAUSIBLE_VALUE_HIGH - find any MEASUREMENT records that have VALUE_AS_NUMBER with non-null value > plausible high value\r\n\r\nParameters used in this template:\r\ncdmDatabaseSchema = cdm_ibm_mdcd_v993.dbo\r\nconceptId =  3034739\r\nunitConceptId = 9577\r\nplausibleValueHigh =     420.0\r\n\r\n**********/\r\n\r\n\r\nSELECT num_violated_rows, CASE WHEN denominator.num_rows = 0 THEN 0 ELSE 1.0*num_violated_rows/denominator.num_rows END  AS pct_violated_rows,\r\n  denominator.num_rows as num_denominator_rows\r\nFROM\r\n(\r\n\tSELECT COUNT_BIG(*) AS num_violated_rows\r\n\tFROM\r\n\t(\r\n\t\tSELECT m.* \r\n\t\tFROM cdm_ibm_mdcd_v993.dbo.measurement m\r\n\t\t\r\n\t\tWHERE m.measurement_concept_id =  3034739\r\n\t\tAND m.unit_concept_id = 9577\r\n\t\tAND m.value_as_number IS NOT NULL\r\n\t\tAND m.value_as_number >     420.0\r\n\t) violated_rows\r\n) violated_row_count,\r\n( \r\n\tSELECT COUNT_BIG(*) AS num_rows\r\n\tFROM cdm_ibm_mdcd_v993.dbo.measurement m\r\n\t\r\n\tWHERE measurement_concept_id =  3034739\r\n\tAND unit_concept_id = 9577\r\n\tAND value_as_number IS NOT NULL\r\n) denominator\r\n;","CHECK_NAME":"plausibleValueHigh","CHECK_LEVEL":"CONCEPT","CHECK_DESCRIPTION":"For the combination of CONCEPT_ID  3034739 (Osmolality of Serum or Plasma by calculation) and UNIT_CONCEPT_ID 9577 (millimole per kilogram), the number and percent of records that have a value higher than     420.0.","CDM_TABLE_NAME":"MEASUREMENT","CDM_FIELD_NAME":"MEASUREMENT_CONCEPT_ID","CONCEPT_ID":" 3034739","UNIT_CONCEPT_ID":"9577","SQL_FILE":"concept_plausible_value_high.sql","CATEGORY":"Plausibility","SUBCATEGORY":"Atemporal","CONTEXT":"Verification","checkId":2728,"FAILED":0,"THRESHOLD_VALUE":5,"_row":"19.747"},{"NUM_VIOLATED_ROWS":0,"PCT_VIOLATED_ROWS":0,"NUM_DENOMINATOR_ROWS":0,"EXECUTION_TIME":"0.565990 secs","QUERY_TEXT":"\r\n/*********\r\nCONCEPT LEVEL check:\r\nPLAUSIBLE_VALUE_HIGH - find any MEASUREMENT records that have VALUE_AS_NUMBER with non-null value > plausible high value\r\n\r\nParameters used in this template:\r\ncdmDatabaseSchema = cdm_ibm_mdcd_v993.dbo\r\nconceptId =  3035941\r\nunitConceptId = 8554\r\nplausibleValueHigh =     100.0\r\n\r\n**********/\r\n\r\n\r\nSELECT num_violated_rows, CASE WHEN denominator.num_rows = 0 THEN 0 ELSE 1.0*num_violated_rows/denominator.num_rows END  AS pct_violated_rows,\r\n  denominator.num_rows as num_denominator_rows\r\nFROM\r\n(\r\n\tSELECT COUNT_BIG(*) AS num_violated_rows\r\n\tFROM\r\n\t(\r\n\t\tSELECT m.* \r\n\t\tFROM cdm_ibm_mdcd_v993.dbo.measurement m\r\n\t\t\r\n\t\tWHERE m.measurement_concept_id =  3035941\r\n\t\tAND m.unit_concept_id = 8554\r\n\t\tAND m.value_as_number IS NOT NULL\r\n\t\tAND m.value_as_number >     100.0\r\n\t) violated_rows\r\n) violated_row_count,\r\n( \r\n\tSELECT COUNT_BIG(*) AS num_rows\r\n\tFROM cdm_ibm_mdcd_v993.dbo.measurement m\r\n\t\r\n\tWHERE measurement_concept_id =  3035941\r\n\tAND unit_concept_id = 8554\r\n\tAND value_as_number IS NOT NULL\r\n) denominator\r\n;","CHECK_NAME":"plausibleValueHigh","CHECK_LEVEL":"CONCEPT","CHECK_DESCRIPTION":"For the combination of CONCEPT_ID  3035941 (MCH [Entitic mass]) and UNIT_CONCEPT_ID 8554 (percent), the number and percent of records that have a value higher than     100.0.","CDM_TABLE_NAME":"MEASUREMENT","CDM_FIELD_NAME":"MEASUREMENT_CONCEPT_ID","CONCEPT_ID":" 3035941","UNIT_CONCEPT_ID":"8554","SQL_FILE":"concept_plausible_value_high.sql","CATEGORY":"Plausibility","SUBCATEGORY":"Atemporal","CONTEXT":"Verification","checkId":2729,"FAILED":0,"THRESHOLD_VALUE":5,"_row":"19.748"},{"NUM_VIOLATED_ROWS":0,"PCT_VIOLATED_ROWS":0,"NUM_DENOMINATOR_ROWS":0,"EXECUTION_TIME":"0.643976 secs","QUERY_TEXT":"\r\n/*********\r\nCONCEPT LEVEL check:\r\nPLAUSIBLE_VALUE_HIGH - find any MEASUREMENT records that have VALUE_AS_NUMBER with non-null value > plausible high value\r\n\r\nParameters used in this template:\r\ncdmDatabaseSchema = cdm_ibm_mdcd_v993.dbo\r\nconceptId =  3035941\r\nunitConceptId = 8564\r\nplausibleValueHigh =     100.0\r\n\r\n**********/\r\n\r\n\r\nSELECT num_violated_rows, CASE WHEN denominator.num_rows = 0 THEN 0 ELSE 1.0*num_violated_rows/denominator.num_rows END  AS pct_violated_rows,\r\n  denominator.num_rows as num_denominator_rows\r\nFROM\r\n(\r\n\tSELECT COUNT_BIG(*) AS num_violated_rows\r\n\tFROM\r\n\t(\r\n\t\tSELECT m.* \r\n\t\tFROM cdm_ibm_mdcd_v993.dbo.measurement m\r\n\t\t\r\n\t\tWHERE m.measurement_concept_id =  3035941\r\n\t\tAND m.unit_concept_id = 8564\r\n\t\tAND m.value_as_number IS NOT NULL\r\n\t\tAND m.value_as_number >     100.0\r\n\t) violated_rows\r\n) violated_row_count,\r\n( \r\n\tSELECT COUNT_BIG(*) AS num_rows\r\n\tFROM cdm_ibm_mdcd_v993.dbo.measurement m\r\n\t\r\n\tWHERE measurement_concept_id =  3035941\r\n\tAND unit_concept_id = 8564\r\n\tAND value_as_number IS NOT NULL\r\n) denominator\r\n;","CHECK_NAME":"plausibleValueHigh","CHECK_LEVEL":"CONCEPT","CHECK_DESCRIPTION":"For the combination of CONCEPT_ID  3035941 (MCH [Entitic mass]) and UNIT_CONCEPT_ID 8564 (picogram), the number and percent of records that have a value higher than     100.0.","CDM_TABLE_NAME":"MEASUREMENT","CDM_FIELD_NAME":"MEASUREMENT_CONCEPT_ID","CONCEPT_ID":" 3035941","UNIT_CONCEPT_ID":"8564","SQL_FILE":"concept_plausible_value_high.sql","CATEGORY":"Plausibility","SUBCATEGORY":"Atemporal","CONTEXT":"Verification","checkId":2730,"FAILED":0,"THRESHOLD_VALUE":5,"_row":"19.749"},{"NUM_VIOLATED_ROWS":0,"PCT_VIOLATED_ROWS":0,"NUM_DENOMINATOR_ROWS":0,"EXECUTION_TIME":"0.721947 secs","QUERY_TEXT":"\r\n/*********\r\nCONCEPT LEVEL check:\r\nPLAUSIBLE_VALUE_HIGH - find any MEASUREMENT records that have VALUE_AS_NUMBER with non-null value > plausible high value\r\n\r\nParameters used in this template:\r\ncdmDatabaseSchema = cdm_ibm_mdcd_v993.dbo\r\nconceptId =  3035995\r\nunitConceptId = 8645\r\nplausibleValueHigh =     731.0\r\n\r\n**********/\r\n\r\n\r\nSELECT num_violated_rows, CASE WHEN denominator.num_rows = 0 THEN 0 ELSE 1.0*num_violated_rows/denominator.num_rows END  AS pct_violated_rows,\r\n  denominator.num_rows as num_denominator_rows\r\nFROM\r\n(\r\n\tSELECT COUNT_BIG(*) AS num_violated_rows\r\n\tFROM\r\n\t(\r\n\t\tSELECT m.* \r\n\t\tFROM cdm_ibm_mdcd_v993.dbo.measurement m\r\n\t\t\r\n\t\tWHERE m.measurement_concept_id =  3035995\r\n\t\tAND m.unit_concept_id = 8645\r\n\t\tAND m.value_as_number IS NOT NULL\r\n\t\tAND m.value_as_number >     731.0\r\n\t) violated_rows\r\n) violated_row_count,\r\n( \r\n\tSELECT COUNT_BIG(*) AS num_rows\r\n\tFROM cdm_ibm_mdcd_v993.dbo.measurement m\r\n\t\r\n\tWHERE measurement_concept_id =  3035995\r\n\tAND unit_concept_id = 8645\r\n\tAND value_as_number IS NOT NULL\r\n) denominator\r\n;","CHECK_NAME":"plausibleValueHigh","CHECK_LEVEL":"CONCEPT","CHECK_DESCRIPTION":"For the combination of CONCEPT_ID  3035995 (Alkaline phosphatase [Enzymatic activity/volume] in Serum or Plasma) and UNIT_CONCEPT_ID 8645 (unit per liter), the number and percent of records that have a value higher than     731.0.","CDM_TABLE_NAME":"MEASUREMENT","CDM_FIELD_NAME":"MEASUREMENT_CONCEPT_ID","CONCEPT_ID":" 3035995","UNIT_CONCEPT_ID":"8645","SQL_FILE":"concept_plausible_value_high.sql","CATEGORY":"Plausibility","SUBCATEGORY":"Atemporal","CONTEXT":"Verification","checkId":2731,"FAILED":0,"THRESHOLD_VALUE":5,"_row":"19.750"},{"NUM_VIOLATED_ROWS":0,"PCT_VIOLATED_ROWS":0,"NUM_DENOMINATOR_ROWS":0,"EXECUTION_TIME":"1.101967 secs","QUERY_TEXT":"\r\n/*********\r\nCONCEPT LEVEL check:\r\nPLAUSIBLE_VALUE_HIGH - find any MEASUREMENT records that have VALUE_AS_NUMBER with non-null value > plausible high value\r\n\r\nParameters used in this template:\r\ncdmDatabaseSchema = cdm_ibm_mdcd_v993.dbo\r\nconceptId =  3035995\r\nunitConceptId = 8713\r\nplausibleValueHigh =      37.0\r\n\r\n**********/\r\n\r\n\r\nSELECT num_violated_rows, CASE WHEN denominator.num_rows = 0 THEN 0 ELSE 1.0*num_violated_rows/denominator.num_rows END  AS pct_violated_rows,\r\n  denominator.num_rows as num_denominator_rows\r\nFROM\r\n(\r\n\tSELECT COUNT_BIG(*) AS num_violated_rows\r\n\tFROM\r\n\t(\r\n\t\tSELECT m.* \r\n\t\tFROM cdm_ibm_mdcd_v993.dbo.measurement m\r\n\t\t\r\n\t\tWHERE m.measurement_concept_id =  3035995\r\n\t\tAND m.unit_concept_id = 8713\r\n\t\tAND m.value_as_number IS NOT NULL\r\n\t\tAND m.value_as_number >      37.0\r\n\t) violated_rows\r\n) violated_row_count,\r\n( \r\n\tSELECT COUNT_BIG(*) AS num_rows\r\n\tFROM cdm_ibm_mdcd_v993.dbo.measurement m\r\n\t\r\n\tWHERE measurement_concept_id =  3035995\r\n\tAND unit_concept_id = 8713\r\n\tAND value_as_number IS NOT NULL\r\n) denominator\r\n;","CHECK_NAME":"plausibleValueHigh","CHECK_LEVEL":"CONCEPT","CHECK_DESCRIPTION":"For the combination of CONCEPT_ID  3035995 (Alkaline phosphatase [Enzymatic activity/volume] in Serum or Plasma) and UNIT_CONCEPT_ID 8713 (gram per deciliter), the number and percent of records that have a value higher than      37.0.","CDM_TABLE_NAME":"MEASUREMENT","CDM_FIELD_NAME":"MEASUREMENT_CONCEPT_ID","CONCEPT_ID":" 3035995","UNIT_CONCEPT_ID":"8713","SQL_FILE":"concept_plausible_value_high.sql","CATEGORY":"Plausibility","SUBCATEGORY":"Atemporal","CONTEXT":"Verification","checkId":2732,"FAILED":0,"THRESHOLD_VALUE":5,"_row":"19.751"},{"NUM_VIOLATED_ROWS":0,"PCT_VIOLATED_ROWS":0,"NUM_DENOMINATOR_ROWS":0,"EXECUTION_TIME":"0.735975 secs","QUERY_TEXT":"\r\n/*********\r\nCONCEPT LEVEL check:\r\nPLAUSIBLE_VALUE_HIGH - find any MEASUREMENT records that have VALUE_AS_NUMBER with non-null value > plausible high value\r\n\r\nParameters used in this template:\r\ncdmDatabaseSchema = cdm_ibm_mdcd_v993.dbo\r\nconceptId =  3035995\r\nunitConceptId = 8840\r\nplausibleValueHigh =     236.0\r\n\r\n**********/\r\n\r\n\r\nSELECT num_violated_rows, CASE WHEN denominator.num_rows = 0 THEN 0 ELSE 1.0*num_violated_rows/denominator.num_rows END  AS pct_violated_rows,\r\n  denominator.num_rows as num_denominator_rows\r\nFROM\r\n(\r\n\tSELECT COUNT_BIG(*) AS num_violated_rows\r\n\tFROM\r\n\t(\r\n\t\tSELECT m.* \r\n\t\tFROM cdm_ibm_mdcd_v993.dbo.measurement m\r\n\t\t\r\n\t\tWHERE m.measurement_concept_id =  3035995\r\n\t\tAND m.unit_concept_id = 8840\r\n\t\tAND m.value_as_number IS NOT NULL\r\n\t\tAND m.value_as_number >     236.0\r\n\t) violated_rows\r\n) violated_row_count,\r\n( \r\n\tSELECT COUNT_BIG(*) AS num_rows\r\n\tFROM cdm_ibm_mdcd_v993.dbo.measurement m\r\n\t\r\n\tWHERE measurement_concept_id =  3035995\r\n\tAND unit_concept_id = 8840\r\n\tAND value_as_number IS NOT NULL\r\n) denominator\r\n;","CHECK_NAME":"plausibleValueHigh","CHECK_LEVEL":"CONCEPT","CHECK_DESCRIPTION":"For the combination of CONCEPT_ID  3035995 (Alkaline phosphatase [Enzymatic activity/volume] in Serum or Plasma) and UNIT_CONCEPT_ID 8840 (milligram per deciliter), the number and percent of records that have a value higher than     236.0.","CDM_TABLE_NAME":"MEASUREMENT","CDM_FIELD_NAME":"MEASUREMENT_CONCEPT_ID","CONCEPT_ID":" 3035995","UNIT_CONCEPT_ID":"8840","SQL_FILE":"concept_plausible_value_high.sql","CATEGORY":"Plausibility","SUBCATEGORY":"Atemporal","CONTEXT":"Verification","checkId":2733,"FAILED":0,"THRESHOLD_VALUE":5,"_row":"19.752"},{"NUM_VIOLATED_ROWS":0,"PCT_VIOLATED_ROWS":0,"NUM_DENOMINATOR_ROWS":0,"EXECUTION_TIME":"1.047929 secs","QUERY_TEXT":"\r\n/*********\r\nCONCEPT LEVEL check:\r\nPLAUSIBLE_VALUE_HIGH - find any MEASUREMENT records that have VALUE_AS_NUMBER with non-null value > plausible high value\r\n\r\nParameters used in this template:\r\ncdmDatabaseSchema = cdm_ibm_mdcd_v993.dbo\r\nconceptId =  3035995\r\nunitConceptId = 8923\r\nplausibleValueHigh =     731.0\r\n\r\n**********/\r\n\r\n\r\nSELECT num_violated_rows, CASE WHEN denominator.num_rows = 0 THEN 0 ELSE 1.0*num_violated_rows/denominator.num_rows END  AS pct_violated_rows,\r\n  denominator.num_rows as num_denominator_rows\r\nFROM\r\n(\r\n\tSELECT COUNT_BIG(*) AS num_violated_rows\r\n\tFROM\r\n\t(\r\n\t\tSELECT m.* \r\n\t\tFROM cdm_ibm_mdcd_v993.dbo.measurement m\r\n\t\t\r\n\t\tWHERE m.measurement_concept_id =  3035995\r\n\t\tAND m.unit_concept_id = 8923\r\n\t\tAND m.value_as_number IS NOT NULL\r\n\t\tAND m.value_as_number >     731.0\r\n\t) violated_rows\r\n) violated_row_count,\r\n( \r\n\tSELECT COUNT_BIG(*) AS num_rows\r\n\tFROM cdm_ibm_mdcd_v993.dbo.measurement m\r\n\t\r\n\tWHERE measurement_concept_id =  3035995\r\n\tAND unit_concept_id = 8923\r\n\tAND value_as_number IS NOT NULL\r\n) denominator\r\n;","CHECK_NAME":"plausibleValueHigh","CHECK_LEVEL":"CONCEPT","CHECK_DESCRIPTION":"For the combination of CONCEPT_ID  3035995 (Alkaline phosphatase [Enzymatic activity/volume] in Serum or Plasma) and UNIT_CONCEPT_ID 8923 (international unit per liter), the number and percent of records that have a value higher than     731.0.","CDM_TABLE_NAME":"MEASUREMENT","CDM_FIELD_NAME":"MEASUREMENT_CONCEPT_ID","CONCEPT_ID":" 3035995","UNIT_CONCEPT_ID":"8923","SQL_FILE":"concept_plausible_value_high.sql","CATEGORY":"Plausibility","SUBCATEGORY":"Atemporal","CONTEXT":"Verification","checkId":2734,"FAILED":0,"THRESHOLD_VALUE":5,"_row":"19.753"},{"NUM_VIOLATED_ROWS":0,"PCT_VIOLATED_ROWS":0,"NUM_DENOMINATOR_ROWS":0,"EXECUTION_TIME":"0.563994 secs","QUERY_TEXT":"\r\n/*********\r\nCONCEPT LEVEL check:\r\nPLAUSIBLE_VALUE_HIGH - find any MEASUREMENT records that have VALUE_AS_NUMBER with non-null value > plausible high value\r\n\r\nParameters used in this template:\r\ncdmDatabaseSchema = cdm_ibm_mdcd_v993.dbo\r\nconceptId =  3036277\r\nunitConceptId = 8582\r\nplausibleValueHigh =     250.0\r\n\r\n**********/\r\n\r\n\r\nSELECT num_violated_rows, CASE WHEN denominator.num_rows = 0 THEN 0 ELSE 1.0*num_violated_rows/denominator.num_rows END  AS pct_violated_rows,\r\n  denominator.num_rows as num_denominator_rows\r\nFROM\r\n(\r\n\tSELECT COUNT_BIG(*) AS num_violated_rows\r\n\tFROM\r\n\t(\r\n\t\tSELECT m.* \r\n\t\tFROM cdm_ibm_mdcd_v993.dbo.measurement m\r\n\t\t\r\n\t\tWHERE m.measurement_concept_id =  3036277\r\n\t\tAND m.unit_concept_id = 8582\r\n\t\tAND m.value_as_number IS NOT NULL\r\n\t\tAND m.value_as_number >     250.0\r\n\t) violated_rows\r\n) violated_row_count,\r\n( \r\n\tSELECT COUNT_BIG(*) AS num_rows\r\n\tFROM cdm_ibm_mdcd_v993.dbo.measurement m\r\n\t\r\n\tWHERE measurement_concept_id =  3036277\r\n\tAND unit_concept_id = 8582\r\n\tAND value_as_number IS NOT NULL\r\n) denominator\r\n;","CHECK_NAME":"plausibleValueHigh","CHECK_LEVEL":"CONCEPT","CHECK_DESCRIPTION":"For the combination of CONCEPT_ID  3036277 (Body height) and UNIT_CONCEPT_ID 8582 (centimeter), the number and percent of records that have a value higher than     250.0.","CDM_TABLE_NAME":"MEASUREMENT","CDM_FIELD_NAME":"MEASUREMENT_CONCEPT_ID","CONCEPT_ID":" 3036277","UNIT_CONCEPT_ID":"8582","SQL_FILE":"concept_plausible_value_high.sql","CATEGORY":"Plausibility","SUBCATEGORY":"Atemporal","CONTEXT":"Verification","checkId":2735,"FAILED":0,"THRESHOLD_VALUE":5,"_row":"19.754"},{"NUM_VIOLATED_ROWS":0,"PCT_VIOLATED_ROWS":0,"NUM_DENOMINATOR_ROWS":0,"EXECUTION_TIME":"1.115969 secs","QUERY_TEXT":"\r\n/*********\r\nCONCEPT LEVEL check:\r\nPLAUSIBLE_VALUE_HIGH - find any MEASUREMENT records that have VALUE_AS_NUMBER with non-null value > plausible high value\r\n\r\nParameters used in this template:\r\ncdmDatabaseSchema = cdm_ibm_mdcd_v993.dbo\r\nconceptId =  3036277\r\nunitConceptId = 8588\r\nplausibleValueHigh =  250000.0\r\n\r\n**********/\r\n\r\n\r\nSELECT num_violated_rows, CASE WHEN denominator.num_rows = 0 THEN 0 ELSE 1.0*num_violated_rows/denominator.num_rows END  AS pct_violated_rows,\r\n  denominator.num_rows as num_denominator_rows\r\nFROM\r\n(\r\n\tSELECT COUNT_BIG(*) AS num_violated_rows\r\n\tFROM\r\n\t(\r\n\t\tSELECT m.* \r\n\t\tFROM cdm_ibm_mdcd_v993.dbo.measurement m\r\n\t\t\r\n\t\tWHERE m.measurement_concept_id =  3036277\r\n\t\tAND m.unit_concept_id = 8588\r\n\t\tAND m.value_as_number IS NOT NULL\r\n\t\tAND m.value_as_number >  250000.0\r\n\t) violated_rows\r\n) violated_row_count,\r\n( \r\n\tSELECT COUNT_BIG(*) AS num_rows\r\n\tFROM cdm_ibm_mdcd_v993.dbo.measurement m\r\n\t\r\n\tWHERE measurement_concept_id =  3036277\r\n\tAND unit_concept_id = 8588\r\n\tAND value_as_number IS NOT NULL\r\n) denominator\r\n;","CHECK_NAME":"plausibleValueHigh","CHECK_LEVEL":"CONCEPT","CHECK_DESCRIPTION":"For the combination of CONCEPT_ID  3036277 (Body height) and UNIT_CONCEPT_ID 8588 (millimeter), the number and percent of records that have a value higher than  250000.0.","CDM_TABLE_NAME":"MEASUREMENT","CDM_FIELD_NAME":"MEASUREMENT_CONCEPT_ID","CONCEPT_ID":" 3036277","UNIT_CONCEPT_ID":"8588","SQL_FILE":"concept_plausible_value_high.sql","CATEGORY":"Plausibility","SUBCATEGORY":"Atemporal","CONTEXT":"Verification","checkId":2736,"FAILED":0,"THRESHOLD_VALUE":5,"_row":"19.755"},{"NUM_VIOLATED_ROWS":0,"PCT_VIOLATED_ROWS":0,"NUM_DENOMINATOR_ROWS":0,"EXECUTION_TIME":"0.582972 secs","QUERY_TEXT":"\r\n/*********\r\nCONCEPT LEVEL check:\r\nPLAUSIBLE_VALUE_HIGH - find any MEASUREMENT records that have VALUE_AS_NUMBER with non-null value > plausible high value\r\n\r\nParameters used in this template:\r\ncdmDatabaseSchema = cdm_ibm_mdcd_v993.dbo\r\nconceptId =  3036277\r\nunitConceptId = 9327\r\nplausibleValueHigh =     275.0\r\n\r\n**********/\r\n\r\n\r\nSELECT num_violated_rows, CASE WHEN denominator.num_rows = 0 THEN 0 ELSE 1.0*num_violated_rows/denominator.num_rows END  AS pct_violated_rows,\r\n  denominator.num_rows as num_denominator_rows\r\nFROM\r\n(\r\n\tSELECT COUNT_BIG(*) AS num_violated_rows\r\n\tFROM\r\n\t(\r\n\t\tSELECT m.* \r\n\t\tFROM cdm_ibm_mdcd_v993.dbo.measurement m\r\n\t\t\r\n\t\tWHERE m.measurement_concept_id =  3036277\r\n\t\tAND m.unit_concept_id = 9327\r\n\t\tAND m.value_as_number IS NOT NULL\r\n\t\tAND m.value_as_number >     275.0\r\n\t) violated_rows\r\n) violated_row_count,\r\n( \r\n\tSELECT COUNT_BIG(*) AS num_rows\r\n\tFROM cdm_ibm_mdcd_v993.dbo.measurement m\r\n\t\r\n\tWHERE measurement_concept_id =  3036277\r\n\tAND unit_concept_id = 9327\r\n\tAND value_as_number IS NOT NULL\r\n) denominator\r\n;","CHECK_NAME":"plausibleValueHigh","CHECK_LEVEL":"CONCEPT","CHECK_DESCRIPTION":"For the combination of CONCEPT_ID  3036277 (Body height) and UNIT_CONCEPT_ID 9327 (inch (international)), the number and percent of records that have a value higher than     275.0.","CDM_TABLE_NAME":"MEASUREMENT","CDM_FIELD_NAME":"MEASUREMENT_CONCEPT_ID","CONCEPT_ID":" 3036277","UNIT_CONCEPT_ID":"9327","SQL_FILE":"concept_plausible_value_high.sql","CATEGORY":"Plausibility","SUBCATEGORY":"Atemporal","CONTEXT":"Verification","checkId":2737,"FAILED":0,"THRESHOLD_VALUE":5,"_row":"19.756"},{"NUM_VIOLATED_ROWS":0,"PCT_VIOLATED_ROWS":0,"NUM_DENOMINATOR_ROWS":0,"EXECUTION_TIME":"0.481992 secs","QUERY_TEXT":"\r\n/*********\r\nCONCEPT LEVEL check:\r\nPLAUSIBLE_VALUE_HIGH - find any MEASUREMENT records that have VALUE_AS_NUMBER with non-null value > plausible high value\r\n\r\nParameters used in this template:\r\ncdmDatabaseSchema = cdm_ibm_mdcd_v993.dbo\r\nconceptId =  3036277\r\nunitConceptId = 9330\r\nplausibleValueHigh =     275.0\r\n\r\n**********/\r\n\r\n\r\nSELECT num_violated_rows, CASE WHEN denominator.num_rows = 0 THEN 0 ELSE 1.0*num_violated_rows/denominator.num_rows END  AS pct_violated_rows,\r\n  denominator.num_rows as num_denominator_rows\r\nFROM\r\n(\r\n\tSELECT COUNT_BIG(*) AS num_violated_rows\r\n\tFROM\r\n\t(\r\n\t\tSELECT m.* \r\n\t\tFROM cdm_ibm_mdcd_v993.dbo.measurement m\r\n\t\t\r\n\t\tWHERE m.measurement_concept_id =  3036277\r\n\t\tAND m.unit_concept_id = 9330\r\n\t\tAND m.value_as_number IS NOT NULL\r\n\t\tAND m.value_as_number >     275.0\r\n\t) violated_rows\r\n) violated_row_count,\r\n( \r\n\tSELECT COUNT_BIG(*) AS num_rows\r\n\tFROM cdm_ibm_mdcd_v993.dbo.measurement m\r\n\t\r\n\tWHERE measurement_concept_id =  3036277\r\n\tAND unit_concept_id = 9330\r\n\tAND value_as_number IS NOT NULL\r\n) denominator\r\n;","CHECK_NAME":"plausibleValueHigh","CHECK_LEVEL":"CONCEPT","CHECK_DESCRIPTION":"For the combination of CONCEPT_ID  3036277 (Body height) and UNIT_CONCEPT_ID 9330 (inch (US)), the number and percent of records that have a value higher than     275.0.","CDM_TABLE_NAME":"MEASUREMENT","CDM_FIELD_NAME":"MEASUREMENT_CONCEPT_ID","CONCEPT_ID":" 3036277","UNIT_CONCEPT_ID":"9330","SQL_FILE":"concept_plausible_value_high.sql","CATEGORY":"Plausibility","SUBCATEGORY":"Atemporal","CONTEXT":"Verification","checkId":2738,"FAILED":0,"THRESHOLD_VALUE":5,"_row":"19.757"},{"NUM_VIOLATED_ROWS":0,"PCT_VIOLATED_ROWS":0,"NUM_DENOMINATOR_ROWS":0,"EXECUTION_TIME":"0.815972 secs","QUERY_TEXT":"\r\n/*********\r\nCONCEPT LEVEL check:\r\nPLAUSIBLE_VALUE_HIGH - find any MEASUREMENT records that have VALUE_AS_NUMBER with non-null value > plausible high value\r\n\r\nParameters used in this template:\r\ncdmDatabaseSchema = cdm_ibm_mdcd_v993.dbo\r\nconceptId =  3036277\r\nunitConceptId = 9546\r\nplausibleValueHigh =       2.5\r\n\r\n**********/\r\n\r\n\r\nSELECT num_violated_rows, CASE WHEN denominator.num_rows = 0 THEN 0 ELSE 1.0*num_violated_rows/denominator.num_rows END  AS pct_violated_rows,\r\n  denominator.num_rows as num_denominator_rows\r\nFROM\r\n(\r\n\tSELECT COUNT_BIG(*) AS num_violated_rows\r\n\tFROM\r\n\t(\r\n\t\tSELECT m.* \r\n\t\tFROM cdm_ibm_mdcd_v993.dbo.measurement m\r\n\t\t\r\n\t\tWHERE m.measurement_concept_id =  3036277\r\n\t\tAND m.unit_concept_id = 9546\r\n\t\tAND m.value_as_number IS NOT NULL\r\n\t\tAND m.value_as_number >       2.5\r\n\t) violated_rows\r\n) violated_row_count,\r\n( \r\n\tSELECT COUNT_BIG(*) AS num_rows\r\n\tFROM cdm_ibm_mdcd_v993.dbo.measurement m\r\n\t\r\n\tWHERE measurement_concept_id =  3036277\r\n\tAND unit_concept_id = 9546\r\n\tAND value_as_number IS NOT NULL\r\n) denominator\r\n;","CHECK_NAME":"plausibleValueHigh","CHECK_LEVEL":"CONCEPT","CHECK_DESCRIPTION":"For the combination of CONCEPT_ID  3036277 (Body height) and UNIT_CONCEPT_ID 9546 (meter), the number and percent of records that have a value higher than       2.5.","CDM_TABLE_NAME":"MEASUREMENT","CDM_FIELD_NAME":"MEASUREMENT_CONCEPT_ID","CONCEPT_ID":" 3036277","UNIT_CONCEPT_ID":"9546","SQL_FILE":"concept_plausible_value_high.sql","CATEGORY":"Plausibility","SUBCATEGORY":"Atemporal","CONTEXT":"Verification","checkId":2739,"FAILED":0,"THRESHOLD_VALUE":5,"_row":"19.758"},{"NUM_VIOLATED_ROWS":0,"PCT_VIOLATED_ROWS":0,"NUM_DENOMINATOR_ROWS":0,"EXECUTION_TIME":"0.938971 secs","QUERY_TEXT":"\r\n/*********\r\nCONCEPT LEVEL check:\r\nPLAUSIBLE_VALUE_HIGH - find any MEASUREMENT records that have VALUE_AS_NUMBER with non-null value > plausible high value\r\n\r\nParameters used in this template:\r\ncdmDatabaseSchema = cdm_ibm_mdcd_v993.dbo\r\nconceptId =  3036426\r\nunitConceptId = 8749\r\nplausibleValueHigh =    1500.0\r\n\r\n**********/\r\n\r\n\r\nSELECT num_violated_rows, CASE WHEN denominator.num_rows = 0 THEN 0 ELSE 1.0*num_violated_rows/denominator.num_rows END  AS pct_violated_rows,\r\n  denominator.num_rows as num_denominator_rows\r\nFROM\r\n(\r\n\tSELECT COUNT_BIG(*) AS num_violated_rows\r\n\tFROM\r\n\t(\r\n\t\tSELECT m.* \r\n\t\tFROM cdm_ibm_mdcd_v993.dbo.measurement m\r\n\t\t\r\n\t\tWHERE m.measurement_concept_id =  3036426\r\n\t\tAND m.unit_concept_id = 8749\r\n\t\tAND m.value_as_number IS NOT NULL\r\n\t\tAND m.value_as_number >    1500.0\r\n\t) violated_rows\r\n) violated_row_count,\r\n( \r\n\tSELECT COUNT_BIG(*) AS num_rows\r\n\tFROM cdm_ibm_mdcd_v993.dbo.measurement m\r\n\t\r\n\tWHERE measurement_concept_id =  3036426\r\n\tAND unit_concept_id = 8749\r\n\tAND value_as_number IS NOT NULL\r\n) denominator\r\n;","CHECK_NAME":"plausibleValueHigh","CHECK_LEVEL":"CONCEPT","CHECK_DESCRIPTION":"For the combination of CONCEPT_ID  3036426 (Calcium.ionized [Mass/volume] in Blood) and UNIT_CONCEPT_ID 8749 (micromole per liter), the number and percent of records that have a value higher than    1500.0.","CDM_TABLE_NAME":"MEASUREMENT","CDM_FIELD_NAME":"MEASUREMENT_CONCEPT_ID","CONCEPT_ID":" 3036426","UNIT_CONCEPT_ID":"8749","SQL_FILE":"concept_plausible_value_high.sql","CATEGORY":"Plausibility","SUBCATEGORY":"Atemporal","CONTEXT":"Verification","checkId":2740,"FAILED":0,"THRESHOLD_VALUE":5,"_row":"19.759"},{"NUM_VIOLATED_ROWS":0,"PCT_VIOLATED_ROWS":0,"NUM_DENOMINATOR_ROWS":0,"EXECUTION_TIME":"1.625951 secs","QUERY_TEXT":"\r\n/*********\r\nCONCEPT LEVEL check:\r\nPLAUSIBLE_VALUE_HIGH - find any MEASUREMENT records that have VALUE_AS_NUMBER with non-null value > plausible high value\r\n\r\nParameters used in this template:\r\ncdmDatabaseSchema = cdm_ibm_mdcd_v993.dbo\r\nconceptId =  3036426\r\nunitConceptId = 8753\r\nplausibleValueHigh =       3.0\r\n\r\n**********/\r\n\r\n\r\nSELECT num_violated_rows, CASE WHEN denominator.num_rows = 0 THEN 0 ELSE 1.0*num_violated_rows/denominator.num_rows END  AS pct_violated_rows,\r\n  denominator.num_rows as num_denominator_rows\r\nFROM\r\n(\r\n\tSELECT COUNT_BIG(*) AS num_violated_rows\r\n\tFROM\r\n\t(\r\n\t\tSELECT m.* \r\n\t\tFROM cdm_ibm_mdcd_v993.dbo.measurement m\r\n\t\t\r\n\t\tWHERE m.measurement_concept_id =  3036426\r\n\t\tAND m.unit_concept_id = 8753\r\n\t\tAND m.value_as_number IS NOT NULL\r\n\t\tAND m.value_as_number >       3.0\r\n\t) violated_rows\r\n) violated_row_count,\r\n( \r\n\tSELECT COUNT_BIG(*) AS num_rows\r\n\tFROM cdm_ibm_mdcd_v993.dbo.measurement m\r\n\t\r\n\tWHERE measurement_concept_id =  3036426\r\n\tAND unit_concept_id = 8753\r\n\tAND value_as_number IS NOT NULL\r\n) denominator\r\n;","CHECK_NAME":"plausibleValueHigh","CHECK_LEVEL":"CONCEPT","CHECK_DESCRIPTION":"For the combination of CONCEPT_ID  3036426 (Calcium.ionized [Mass/volume] in Blood) and UNIT_CONCEPT_ID 8753 (millimole per liter), the number and percent of records that have a value higher than       3.0.","CDM_TABLE_NAME":"MEASUREMENT","CDM_FIELD_NAME":"MEASUREMENT_CONCEPT_ID","CONCEPT_ID":" 3036426","UNIT_CONCEPT_ID":"8753","SQL_FILE":"concept_plausible_value_high.sql","CATEGORY":"Plausibility","SUBCATEGORY":"Atemporal","CONTEXT":"Verification","checkId":2741,"FAILED":0,"THRESHOLD_VALUE":5,"_row":"19.760"},{"NUM_VIOLATED_ROWS":0,"PCT_VIOLATED_ROWS":0,"NUM_DENOMINATOR_ROWS":0,"EXECUTION_TIME":"0.657976 secs","QUERY_TEXT":"\r\n/*********\r\nCONCEPT LEVEL check:\r\nPLAUSIBLE_VALUE_HIGH - find any MEASUREMENT records that have VALUE_AS_NUMBER with non-null value > plausible high value\r\n\r\nParameters used in this template:\r\ncdmDatabaseSchema = cdm_ibm_mdcd_v993.dbo\r\nconceptId =  3036426\r\nunitConceptId = 8840\r\nplausibleValueHigh =       7.0\r\n\r\n**********/\r\n\r\n\r\nSELECT num_violated_rows, CASE WHEN denominator.num_rows = 0 THEN 0 ELSE 1.0*num_violated_rows/denominator.num_rows END  AS pct_violated_rows,\r\n  denominator.num_rows as num_denominator_rows\r\nFROM\r\n(\r\n\tSELECT COUNT_BIG(*) AS num_violated_rows\r\n\tFROM\r\n\t(\r\n\t\tSELECT m.* \r\n\t\tFROM cdm_ibm_mdcd_v993.dbo.measurement m\r\n\t\t\r\n\t\tWHERE m.measurement_concept_id =  3036426\r\n\t\tAND m.unit_concept_id = 8840\r\n\t\tAND m.value_as_number IS NOT NULL\r\n\t\tAND m.value_as_number >       7.0\r\n\t) violated_rows\r\n) violated_row_count,\r\n( \r\n\tSELECT COUNT_BIG(*) AS num_rows\r\n\tFROM cdm_ibm_mdcd_v993.dbo.measurement m\r\n\t\r\n\tWHERE measurement_concept_id =  3036426\r\n\tAND unit_concept_id = 8840\r\n\tAND value_as_number IS NOT NULL\r\n) denominator\r\n;","CHECK_NAME":"plausibleValueHigh","CHECK_LEVEL":"CONCEPT","CHECK_DESCRIPTION":"For the combination of CONCEPT_ID  3036426 (Calcium.ionized [Mass/volume] in Blood) and UNIT_CONCEPT_ID 8840 (milligram per deciliter), the number and percent of records that have a value higher than       7.0.","CDM_TABLE_NAME":"MEASUREMENT","CDM_FIELD_NAME":"MEASUREMENT_CONCEPT_ID","CONCEPT_ID":" 3036426","UNIT_CONCEPT_ID":"8840","SQL_FILE":"concept_plausible_value_high.sql","CATEGORY":"Plausibility","SUBCATEGORY":"Atemporal","CONTEXT":"Verification","checkId":2742,"FAILED":0,"THRESHOLD_VALUE":5,"_row":"19.761"},{"NUM_VIOLATED_ROWS":0,"PCT_VIOLATED_ROWS":0,"NUM_DENOMINATOR_ROWS":0,"EXECUTION_TIME":"0.956967 secs","QUERY_TEXT":"\r\n/*********\r\nCONCEPT LEVEL check:\r\nPLAUSIBLE_VALUE_HIGH - find any MEASUREMENT records that have VALUE_AS_NUMBER with non-null value > plausible high value\r\n\r\nParameters used in this template:\r\ncdmDatabaseSchema = cdm_ibm_mdcd_v993.dbo\r\nconceptId =  3036426\r\nunitConceptId = 9557\r\nplausibleValueHigh =      13.0\r\n\r\n**********/\r\n\r\n\r\nSELECT num_violated_rows, CASE WHEN denominator.num_rows = 0 THEN 0 ELSE 1.0*num_violated_rows/denominator.num_rows END  AS pct_violated_rows,\r\n  denominator.num_rows as num_denominator_rows\r\nFROM\r\n(\r\n\tSELECT COUNT_BIG(*) AS num_violated_rows\r\n\tFROM\r\n\t(\r\n\t\tSELECT m.* \r\n\t\tFROM cdm_ibm_mdcd_v993.dbo.measurement m\r\n\t\t\r\n\t\tWHERE m.measurement_concept_id =  3036426\r\n\t\tAND m.unit_concept_id = 9557\r\n\t\tAND m.value_as_number IS NOT NULL\r\n\t\tAND m.value_as_number >      13.0\r\n\t) violated_rows\r\n) violated_row_count,\r\n( \r\n\tSELECT COUNT_BIG(*) AS num_rows\r\n\tFROM cdm_ibm_mdcd_v993.dbo.measurement m\r\n\t\r\n\tWHERE measurement_concept_id =  3036426\r\n\tAND unit_concept_id = 9557\r\n\tAND value_as_number IS NOT NULL\r\n) denominator\r\n;","CHECK_NAME":"plausibleValueHigh","CHECK_LEVEL":"CONCEPT","CHECK_DESCRIPTION":"For the combination of CONCEPT_ID  3036426 (Calcium.ionized [Mass/volume] in Blood) and UNIT_CONCEPT_ID 9557 (milliequivalent per liter), the number and percent of records that have a value higher than      13.0.","CDM_TABLE_NAME":"MEASUREMENT","CDM_FIELD_NAME":"MEASUREMENT_CONCEPT_ID","CONCEPT_ID":" 3036426","UNIT_CONCEPT_ID":"9557","SQL_FILE":"concept_plausible_value_high.sql","CATEGORY":"Plausibility","SUBCATEGORY":"Atemporal","CONTEXT":"Verification","checkId":2743,"FAILED":0,"THRESHOLD_VALUE":5,"_row":"19.762"},{"NUM_VIOLATED_ROWS":0,"PCT_VIOLATED_ROWS":0,"NUM_DENOMINATOR_ROWS":0,"EXECUTION_TIME":"0.540989 secs","QUERY_TEXT":"\r\n/*********\r\nCONCEPT LEVEL check:\r\nPLAUSIBLE_VALUE_HIGH - find any MEASUREMENT records that have VALUE_AS_NUMBER with non-null value > plausible high value\r\n\r\nParameters used in this template:\r\ncdmDatabaseSchema = cdm_ibm_mdcd_v993.dbo\r\nconceptId =  3036535\r\nunitConceptId = 8842\r\nplausibleValueHigh =      72.0\r\n\r\n**********/\r\n\r\n\r\nSELECT num_violated_rows, CASE WHEN denominator.num_rows = 0 THEN 0 ELSE 1.0*num_violated_rows/denominator.num_rows END  AS pct_violated_rows,\r\n  denominator.num_rows as num_denominator_rows\r\nFROM\r\n(\r\n\tSELECT COUNT_BIG(*) AS num_violated_rows\r\n\tFROM\r\n\t(\r\n\t\tSELECT m.* \r\n\t\tFROM cdm_ibm_mdcd_v993.dbo.measurement m\r\n\t\t\r\n\t\tWHERE m.measurement_concept_id =  3036535\r\n\t\tAND m.unit_concept_id = 8842\r\n\t\tAND m.value_as_number IS NOT NULL\r\n\t\tAND m.value_as_number >      72.0\r\n\t) violated_rows\r\n) violated_row_count,\r\n( \r\n\tSELECT COUNT_BIG(*) AS num_rows\r\n\tFROM cdm_ibm_mdcd_v993.dbo.measurement m\r\n\t\r\n\tWHERE measurement_concept_id =  3036535\r\n\tAND unit_concept_id = 8842\r\n\tAND value_as_number IS NOT NULL\r\n) denominator\r\n;","CHECK_NAME":"plausibleValueHigh","CHECK_LEVEL":"CONCEPT","CHECK_DESCRIPTION":"For the combination of CONCEPT_ID  3036535 (Thyroglobulin [Mass/volume] in Serum or Plasma) and UNIT_CONCEPT_ID 8842 (nanogram per milliliter), the number and percent of records that have a value higher than      72.0.","CDM_TABLE_NAME":"MEASUREMENT","CDM_FIELD_NAME":"MEASUREMENT_CONCEPT_ID","CONCEPT_ID":" 3036535","UNIT_CONCEPT_ID":"8842","SQL_FILE":"concept_plausible_value_high.sql","CATEGORY":"Plausibility","SUBCATEGORY":"Atemporal","CONTEXT":"Verification","checkId":2744,"FAILED":0,"THRESHOLD_VALUE":5,"_row":"19.763"},{"NUM_VIOLATED_ROWS":0,"PCT_VIOLATED_ROWS":0,"NUM_DENOMINATOR_ROWS":0,"EXECUTION_TIME":"0.864972 secs","QUERY_TEXT":"\r\n/*********\r\nCONCEPT LEVEL check:\r\nPLAUSIBLE_VALUE_HIGH - find any MEASUREMENT records that have VALUE_AS_NUMBER with non-null value > plausible high value\r\n\r\nParameters used in this template:\r\ncdmDatabaseSchema = cdm_ibm_mdcd_v993.dbo\r\nconceptId =  3036663\r\nunitConceptId = 8554\r\nplausibleValueHigh =     100.0\r\n\r\n**********/\r\n\r\n\r\nSELECT num_violated_rows, CASE WHEN denominator.num_rows = 0 THEN 0 ELSE 1.0*num_violated_rows/denominator.num_rows END  AS pct_violated_rows,\r\n  denominator.num_rows as num_denominator_rows\r\nFROM\r\n(\r\n\tSELECT COUNT_BIG(*) AS num_violated_rows\r\n\tFROM\r\n\t(\r\n\t\tSELECT m.* \r\n\t\tFROM cdm_ibm_mdcd_v993.dbo.measurement m\r\n\t\t\r\n\t\tWHERE m.measurement_concept_id =  3036663\r\n\t\tAND m.unit_concept_id = 8554\r\n\t\tAND m.value_as_number IS NOT NULL\r\n\t\tAND m.value_as_number >     100.0\r\n\t) violated_rows\r\n) violated_row_count,\r\n( \r\n\tSELECT COUNT_BIG(*) AS num_rows\r\n\tFROM cdm_ibm_mdcd_v993.dbo.measurement m\r\n\t\r\n\tWHERE measurement_concept_id =  3036663\r\n\tAND unit_concept_id = 8554\r\n\tAND value_as_number IS NOT NULL\r\n) denominator\r\n;","CHECK_NAME":"plausibleValueHigh","CHECK_LEVEL":"CONCEPT","CHECK_DESCRIPTION":"For the combination of CONCEPT_ID  3036663 (Lymphocytes/100 leukocytes in Cerebral spinal fluid by Manual count) and UNIT_CONCEPT_ID 8554 (percent), the number and percent of records that have a value higher than     100.0.","CDM_TABLE_NAME":"MEASUREMENT","CDM_FIELD_NAME":"MEASUREMENT_CONCEPT_ID","CONCEPT_ID":" 3036663","UNIT_CONCEPT_ID":"8554","SQL_FILE":"concept_plausible_value_high.sql","CATEGORY":"Plausibility","SUBCATEGORY":"Atemporal","CONTEXT":"Verification","checkId":2745,"FAILED":0,"THRESHOLD_VALUE":5,"_row":"19.764"},{"NUM_VIOLATED_ROWS":0,"PCT_VIOLATED_ROWS":0,"NUM_DENOMINATOR_ROWS":0,"EXECUTION_TIME":"0.980969 secs","QUERY_TEXT":"\r\n/*********\r\nCONCEPT LEVEL check:\r\nPLAUSIBLE_VALUE_HIGH - find any MEASUREMENT records that have VALUE_AS_NUMBER with non-null value > plausible high value\r\n\r\nParameters used in this template:\r\ncdmDatabaseSchema = cdm_ibm_mdcd_v993.dbo\r\nconceptId =  3036780\r\nunitConceptId = 8848\r\nplausibleValueHigh =      88.0\r\n\r\n**********/\r\n\r\n\r\nSELECT num_violated_rows, CASE WHEN denominator.num_rows = 0 THEN 0 ELSE 1.0*num_violated_rows/denominator.num_rows END  AS pct_violated_rows,\r\n  denominator.num_rows as num_denominator_rows\r\nFROM\r\n(\r\n\tSELECT COUNT_BIG(*) AS num_violated_rows\r\n\tFROM\r\n\t(\r\n\t\tSELECT m.* \r\n\t\tFROM cdm_ibm_mdcd_v993.dbo.measurement m\r\n\t\t\r\n\t\tWHERE m.measurement_concept_id =  3036780\r\n\t\tAND m.unit_concept_id = 8848\r\n\t\tAND m.value_as_number IS NOT NULL\r\n\t\tAND m.value_as_number >      88.0\r\n\t) violated_rows\r\n) violated_row_count,\r\n( \r\n\tSELECT COUNT_BIG(*) AS num_rows\r\n\tFROM cdm_ibm_mdcd_v993.dbo.measurement m\r\n\t\r\n\tWHERE measurement_concept_id =  3036780\r\n\tAND unit_concept_id = 8848\r\n\tAND value_as_number IS NOT NULL\r\n) denominator\r\n;","CHECK_NAME":"plausibleValueHigh","CHECK_LEVEL":"CONCEPT","CHECK_DESCRIPTION":"For the combination of CONCEPT_ID  3036780 (American house dust mite IgE Ab [Units/volume] in Serum) and UNIT_CONCEPT_ID 8848 (thousand per microliter), the number and percent of records that have a value higher than      88.0.","CDM_TABLE_NAME":"MEASUREMENT","CDM_FIELD_NAME":"MEASUREMENT_CONCEPT_ID","CONCEPT_ID":" 3036780","UNIT_CONCEPT_ID":"8848","SQL_FILE":"concept_plausible_value_high.sql","CATEGORY":"Plausibility","SUBCATEGORY":"Atemporal","CONTEXT":"Verification","checkId":2746,"FAILED":0,"THRESHOLD_VALUE":5,"_row":"19.765"},{"NUM_VIOLATED_ROWS":0,"PCT_VIOLATED_ROWS":0,"NUM_DENOMINATOR_ROWS":0,"EXECUTION_TIME":"1.669948 secs","QUERY_TEXT":"\r\n/*********\r\nCONCEPT LEVEL check:\r\nPLAUSIBLE_VALUE_HIGH - find any MEASUREMENT records that have VALUE_AS_NUMBER with non-null value > plausible high value\r\n\r\nParameters used in this template:\r\ncdmDatabaseSchema = cdm_ibm_mdcd_v993.dbo\r\nconceptId =  3037110\r\nunitConceptId = 8510\r\nplausibleValueHigh =     200.0\r\n\r\n**********/\r\n\r\n\r\nSELECT num_violated_rows, CASE WHEN denominator.num_rows = 0 THEN 0 ELSE 1.0*num_violated_rows/denominator.num_rows END  AS pct_violated_rows,\r\n  denominator.num_rows as num_denominator_rows\r\nFROM\r\n(\r\n\tSELECT COUNT_BIG(*) AS num_violated_rows\r\n\tFROM\r\n\t(\r\n\t\tSELECT m.* \r\n\t\tFROM cdm_ibm_mdcd_v993.dbo.measurement m\r\n\t\t\r\n\t\tWHERE m.measurement_concept_id =  3037110\r\n\t\tAND m.unit_concept_id = 8510\r\n\t\tAND m.value_as_number IS NOT NULL\r\n\t\tAND m.value_as_number >     200.0\r\n\t) violated_rows\r\n) violated_row_count,\r\n( \r\n\tSELECT COUNT_BIG(*) AS num_rows\r\n\tFROM cdm_ibm_mdcd_v993.dbo.measurement m\r\n\t\r\n\tWHERE measurement_concept_id =  3037110\r\n\tAND unit_concept_id = 8510\r\n\tAND value_as_number IS NOT NULL\r\n) denominator\r\n;","CHECK_NAME":"plausibleValueHigh","CHECK_LEVEL":"CONCEPT","CHECK_DESCRIPTION":"For the combination of CONCEPT_ID  3037110 (Fasting glucose [Mass/volume] in Serum or Plasma) and UNIT_CONCEPT_ID 8510 (unit), the number and percent of records that have a value higher than     200.0.","CDM_TABLE_NAME":"MEASUREMENT","CDM_FIELD_NAME":"MEASUREMENT_CONCEPT_ID","CONCEPT_ID":" 3037110","UNIT_CONCEPT_ID":"8510","SQL_FILE":"concept_plausible_value_high.sql","CATEGORY":"Plausibility","SUBCATEGORY":"Atemporal","CONTEXT":"Verification","checkId":2747,"FAILED":0,"THRESHOLD_VALUE":5,"_row":"19.766"},{"NUM_VIOLATED_ROWS":0,"PCT_VIOLATED_ROWS":0,"NUM_DENOMINATOR_ROWS":0,"EXECUTION_TIME":"0.549995 secs","QUERY_TEXT":"\r\n/*********\r\nCONCEPT LEVEL check:\r\nPLAUSIBLE_VALUE_HIGH - find any MEASUREMENT records that have VALUE_AS_NUMBER with non-null value > plausible high value\r\n\r\nParameters used in this template:\r\ncdmDatabaseSchema = cdm_ibm_mdcd_v993.dbo\r\nconceptId =  3037110\r\nunitConceptId = 8753\r\nplausibleValueHigh =      10.0\r\n\r\n**********/\r\n\r\n\r\nSELECT num_violated_rows, CASE WHEN denominator.num_rows = 0 THEN 0 ELSE 1.0*num_violated_rows/denominator.num_rows END  AS pct_violated_rows,\r\n  denominator.num_rows as num_denominator_rows\r\nFROM\r\n(\r\n\tSELECT COUNT_BIG(*) AS num_violated_rows\r\n\tFROM\r\n\t(\r\n\t\tSELECT m.* \r\n\t\tFROM cdm_ibm_mdcd_v993.dbo.measurement m\r\n\t\t\r\n\t\tWHERE m.measurement_concept_id =  3037110\r\n\t\tAND m.unit_concept_id = 8753\r\n\t\tAND m.value_as_number IS NOT NULL\r\n\t\tAND m.value_as_number >      10.0\r\n\t) violated_rows\r\n) violated_row_count,\r\n( \r\n\tSELECT COUNT_BIG(*) AS num_rows\r\n\tFROM cdm_ibm_mdcd_v993.dbo.measurement m\r\n\t\r\n\tWHERE measurement_concept_id =  3037110\r\n\tAND unit_concept_id = 8753\r\n\tAND value_as_number IS NOT NULL\r\n) denominator\r\n;","CHECK_NAME":"plausibleValueHigh","CHECK_LEVEL":"CONCEPT","CHECK_DESCRIPTION":"For the combination of CONCEPT_ID  3037110 (Fasting glucose [Mass/volume] in Serum or Plasma) and UNIT_CONCEPT_ID 8753 (millimole per liter), the number and percent of records that have a value higher than      10.0.","CDM_TABLE_NAME":"MEASUREMENT","CDM_FIELD_NAME":"MEASUREMENT_CONCEPT_ID","CONCEPT_ID":" 3037110","UNIT_CONCEPT_ID":"8753","SQL_FILE":"concept_plausible_value_high.sql","CATEGORY":"Plausibility","SUBCATEGORY":"Atemporal","CONTEXT":"Verification","checkId":2748,"FAILED":0,"THRESHOLD_VALUE":5,"_row":"19.767"},{"NUM_VIOLATED_ROWS":0,"PCT_VIOLATED_ROWS":0,"NUM_DENOMINATOR_ROWS":0,"EXECUTION_TIME":"0.756975 secs","QUERY_TEXT":"\r\n/*********\r\nCONCEPT LEVEL check:\r\nPLAUSIBLE_VALUE_HIGH - find any MEASUREMENT records that have VALUE_AS_NUMBER with non-null value > plausible high value\r\n\r\nParameters used in this template:\r\ncdmDatabaseSchema = cdm_ibm_mdcd_v993.dbo\r\nconceptId =  3037110\r\nunitConceptId = 8840\r\nplausibleValueHigh =     500.0\r\n\r\n**********/\r\n\r\n\r\nSELECT num_violated_rows, CASE WHEN denominator.num_rows = 0 THEN 0 ELSE 1.0*num_violated_rows/denominator.num_rows END  AS pct_violated_rows,\r\n  denominator.num_rows as num_denominator_rows\r\nFROM\r\n(\r\n\tSELECT COUNT_BIG(*) AS num_violated_rows\r\n\tFROM\r\n\t(\r\n\t\tSELECT m.* \r\n\t\tFROM cdm_ibm_mdcd_v993.dbo.measurement m\r\n\t\t\r\n\t\tWHERE m.measurement_concept_id =  3037110\r\n\t\tAND m.unit_concept_id = 8840\r\n\t\tAND m.value_as_number IS NOT NULL\r\n\t\tAND m.value_as_number >     500.0\r\n\t) violated_rows\r\n) violated_row_count,\r\n( \r\n\tSELECT COUNT_BIG(*) AS num_rows\r\n\tFROM cdm_ibm_mdcd_v993.dbo.measurement m\r\n\t\r\n\tWHERE measurement_concept_id =  3037110\r\n\tAND unit_concept_id = 8840\r\n\tAND value_as_number IS NOT NULL\r\n) denominator\r\n;","CHECK_NAME":"plausibleValueHigh","CHECK_LEVEL":"CONCEPT","CHECK_DESCRIPTION":"For the combination of CONCEPT_ID  3037110 (Fasting glucose [Mass/volume] in Serum or Plasma) and UNIT_CONCEPT_ID 8840 (milligram per deciliter), the number and percent of records that have a value higher than     500.0.","CDM_TABLE_NAME":"MEASUREMENT","CDM_FIELD_NAME":"MEASUREMENT_CONCEPT_ID","CONCEPT_ID":" 3037110","UNIT_CONCEPT_ID":"8840","SQL_FILE":"concept_plausible_value_high.sql","CATEGORY":"Plausibility","SUBCATEGORY":"Atemporal","CONTEXT":"Verification","checkId":2749,"FAILED":0,"THRESHOLD_VALUE":5,"_row":"19.768"},{"NUM_VIOLATED_ROWS":0,"PCT_VIOLATED_ROWS":0,"NUM_DENOMINATOR_ROWS":0,"EXECUTION_TIME":"0.764980 secs","QUERY_TEXT":"\r\n/*********\r\nCONCEPT LEVEL check:\r\nPLAUSIBLE_VALUE_HIGH - find any MEASUREMENT records that have VALUE_AS_NUMBER with non-null value > plausible high value\r\n\r\nParameters used in this template:\r\ncdmDatabaseSchema = cdm_ibm_mdcd_v993.dbo\r\nconceptId =  3037110\r\nunitConceptId = 8842\r\nplausibleValueHigh =     200.0\r\n\r\n**********/\r\n\r\n\r\nSELECT num_violated_rows, CASE WHEN denominator.num_rows = 0 THEN 0 ELSE 1.0*num_violated_rows/denominator.num_rows END  AS pct_violated_rows,\r\n  denominator.num_rows as num_denominator_rows\r\nFROM\r\n(\r\n\tSELECT COUNT_BIG(*) AS num_violated_rows\r\n\tFROM\r\n\t(\r\n\t\tSELECT m.* \r\n\t\tFROM cdm_ibm_mdcd_v993.dbo.measurement m\r\n\t\t\r\n\t\tWHERE m.measurement_concept_id =  3037110\r\n\t\tAND m.unit_concept_id = 8842\r\n\t\tAND m.value_as_number IS NOT NULL\r\n\t\tAND m.value_as_number >     200.0\r\n\t) violated_rows\r\n) violated_row_count,\r\n( \r\n\tSELECT COUNT_BIG(*) AS num_rows\r\n\tFROM cdm_ibm_mdcd_v993.dbo.measurement m\r\n\t\r\n\tWHERE measurement_concept_id =  3037110\r\n\tAND unit_concept_id = 8842\r\n\tAND value_as_number IS NOT NULL\r\n) denominator\r\n;","CHECK_NAME":"plausibleValueHigh","CHECK_LEVEL":"CONCEPT","CHECK_DESCRIPTION":"For the combination of CONCEPT_ID  3037110 (Fasting glucose [Mass/volume] in Serum or Plasma) and UNIT_CONCEPT_ID 8842 (nanogram per milliliter), the number and percent of records that have a value higher than     200.0.","CDM_TABLE_NAME":"MEASUREMENT","CDM_FIELD_NAME":"MEASUREMENT_CONCEPT_ID","CONCEPT_ID":" 3037110","UNIT_CONCEPT_ID":"8842","SQL_FILE":"concept_plausible_value_high.sql","CATEGORY":"Plausibility","SUBCATEGORY":"Atemporal","CONTEXT":"Verification","checkId":2750,"FAILED":0,"THRESHOLD_VALUE":5,"_row":"19.769"},{"NUM_VIOLATED_ROWS":0,"PCT_VIOLATED_ROWS":0,"NUM_DENOMINATOR_ROWS":0,"EXECUTION_TIME":"0.810978 secs","QUERY_TEXT":"\r\n/*********\r\nCONCEPT LEVEL check:\r\nPLAUSIBLE_VALUE_HIGH - find any MEASUREMENT records that have VALUE_AS_NUMBER with non-null value > plausible high value\r\n\r\nParameters used in this template:\r\ncdmDatabaseSchema = cdm_ibm_mdcd_v993.dbo\r\nconceptId =  3037110\r\nunitConceptId = 8845\r\nplausibleValueHigh =     200.0\r\n\r\n**********/\r\n\r\n\r\nSELECT num_violated_rows, CASE WHEN denominator.num_rows = 0 THEN 0 ELSE 1.0*num_violated_rows/denominator.num_rows END  AS pct_violated_rows,\r\n  denominator.num_rows as num_denominator_rows\r\nFROM\r\n(\r\n\tSELECT COUNT_BIG(*) AS num_violated_rows\r\n\tFROM\r\n\t(\r\n\t\tSELECT m.* \r\n\t\tFROM cdm_ibm_mdcd_v993.dbo.measurement m\r\n\t\t\r\n\t\tWHERE m.measurement_concept_id =  3037110\r\n\t\tAND m.unit_concept_id = 8845\r\n\t\tAND m.value_as_number IS NOT NULL\r\n\t\tAND m.value_as_number >     200.0\r\n\t) violated_rows\r\n) violated_row_count,\r\n( \r\n\tSELECT COUNT_BIG(*) AS num_rows\r\n\tFROM cdm_ibm_mdcd_v993.dbo.measurement m\r\n\t\r\n\tWHERE measurement_concept_id =  3037110\r\n\tAND unit_concept_id = 8845\r\n\tAND value_as_number IS NOT NULL\r\n) denominator\r\n;","CHECK_NAME":"plausibleValueHigh","CHECK_LEVEL":"CONCEPT","CHECK_DESCRIPTION":"For the combination of CONCEPT_ID  3037110 (Fasting glucose [Mass/volume] in Serum or Plasma) and UNIT_CONCEPT_ID 8845 (picogram per milliliter), the number and percent of records that have a value higher than     200.0.","CDM_TABLE_NAME":"MEASUREMENT","CDM_FIELD_NAME":"MEASUREMENT_CONCEPT_ID","CONCEPT_ID":" 3037110","UNIT_CONCEPT_ID":"8845","SQL_FILE":"concept_plausible_value_high.sql","CATEGORY":"Plausibility","SUBCATEGORY":"Atemporal","CONTEXT":"Verification","checkId":2751,"FAILED":0,"THRESHOLD_VALUE":5,"_row":"19.770"},{"NUM_VIOLATED_ROWS":0,"PCT_VIOLATED_ROWS":0,"NUM_DENOMINATOR_ROWS":0,"EXECUTION_TIME":"0.606990 secs","QUERY_TEXT":"\r\n/*********\r\nCONCEPT LEVEL check:\r\nPLAUSIBLE_VALUE_HIGH - find any MEASUREMENT records that have VALUE_AS_NUMBER with non-null value > plausible high value\r\n\r\nParameters used in this template:\r\ncdmDatabaseSchema = cdm_ibm_mdcd_v993.dbo\r\nconceptId =  3037121\r\nunitConceptId = 8554\r\nplausibleValueHigh =     100.0\r\n\r\n**********/\r\n\r\n\r\nSELECT num_violated_rows, CASE WHEN denominator.num_rows = 0 THEN 0 ELSE 1.0*num_violated_rows/denominator.num_rows END  AS pct_violated_rows,\r\n  denominator.num_rows as num_denominator_rows\r\nFROM\r\n(\r\n\tSELECT COUNT_BIG(*) AS num_violated_rows\r\n\tFROM\r\n\t(\r\n\t\tSELECT m.* \r\n\t\tFROM cdm_ibm_mdcd_v993.dbo.measurement m\r\n\t\t\r\n\t\tWHERE m.measurement_concept_id =  3037121\r\n\t\tAND m.unit_concept_id = 8554\r\n\t\tAND m.value_as_number IS NOT NULL\r\n\t\tAND m.value_as_number >     100.0\r\n\t) violated_rows\r\n) violated_row_count,\r\n( \r\n\tSELECT COUNT_BIG(*) AS num_rows\r\n\tFROM cdm_ibm_mdcd_v993.dbo.measurement m\r\n\t\r\n\tWHERE measurement_concept_id =  3037121\r\n\tAND unit_concept_id = 8554\r\n\tAND value_as_number IS NOT NULL\r\n) denominator\r\n;","CHECK_NAME":"plausibleValueHigh","CHECK_LEVEL":"CONCEPT","CHECK_DESCRIPTION":"For the combination of CONCEPT_ID  3037121 (Protein [Mass/volume] in Urine) and UNIT_CONCEPT_ID 8554 (percent), the number and percent of records that have a value higher than     100.0.","CDM_TABLE_NAME":"MEASUREMENT","CDM_FIELD_NAME":"MEASUREMENT_CONCEPT_ID","CONCEPT_ID":" 3037121","UNIT_CONCEPT_ID":"8554","SQL_FILE":"concept_plausible_value_high.sql","CATEGORY":"Plausibility","SUBCATEGORY":"Atemporal","CONTEXT":"Verification","checkId":2752,"FAILED":0,"THRESHOLD_VALUE":5,"_row":"19.771"},{"NUM_VIOLATED_ROWS":0,"PCT_VIOLATED_ROWS":0,"NUM_DENOMINATOR_ROWS":0,"EXECUTION_TIME":"0.768985 secs","QUERY_TEXT":"\r\n/*********\r\nCONCEPT LEVEL check:\r\nPLAUSIBLE_VALUE_HIGH - find any MEASUREMENT records that have VALUE_AS_NUMBER with non-null value > plausible high value\r\n\r\nParameters used in this template:\r\ncdmDatabaseSchema = cdm_ibm_mdcd_v993.dbo\r\nconceptId =  3037121\r\nunitConceptId = 8713\r\nplausibleValueHigh =    1000.0\r\n\r\n**********/\r\n\r\n\r\nSELECT num_violated_rows, CASE WHEN denominator.num_rows = 0 THEN 0 ELSE 1.0*num_violated_rows/denominator.num_rows END  AS pct_violated_rows,\r\n  denominator.num_rows as num_denominator_rows\r\nFROM\r\n(\r\n\tSELECT COUNT_BIG(*) AS num_violated_rows\r\n\tFROM\r\n\t(\r\n\t\tSELECT m.* \r\n\t\tFROM cdm_ibm_mdcd_v993.dbo.measurement m\r\n\t\t\r\n\t\tWHERE m.measurement_concept_id =  3037121\r\n\t\tAND m.unit_concept_id = 8713\r\n\t\tAND m.value_as_number IS NOT NULL\r\n\t\tAND m.value_as_number >    1000.0\r\n\t) violated_rows\r\n) violated_row_count,\r\n( \r\n\tSELECT COUNT_BIG(*) AS num_rows\r\n\tFROM cdm_ibm_mdcd_v993.dbo.measurement m\r\n\t\r\n\tWHERE measurement_concept_id =  3037121\r\n\tAND unit_concept_id = 8713\r\n\tAND value_as_number IS NOT NULL\r\n) denominator\r\n;","CHECK_NAME":"plausibleValueHigh","CHECK_LEVEL":"CONCEPT","CHECK_DESCRIPTION":"For the combination of CONCEPT_ID  3037121 (Protein [Mass/volume] in Urine) and UNIT_CONCEPT_ID 8713 (gram per deciliter), the number and percent of records that have a value higher than    1000.0.","CDM_TABLE_NAME":"MEASUREMENT","CDM_FIELD_NAME":"MEASUREMENT_CONCEPT_ID","CONCEPT_ID":" 3037121","UNIT_CONCEPT_ID":"8713","SQL_FILE":"concept_plausible_value_high.sql","CATEGORY":"Plausibility","SUBCATEGORY":"Atemporal","CONTEXT":"Verification","checkId":2753,"FAILED":0,"THRESHOLD_VALUE":5,"_row":"19.772"},{"NUM_VIOLATED_ROWS":0,"PCT_VIOLATED_ROWS":0,"NUM_DENOMINATOR_ROWS":0,"EXECUTION_TIME":"0.646976 secs","QUERY_TEXT":"\r\n/*********\r\nCONCEPT LEVEL check:\r\nPLAUSIBLE_VALUE_HIGH - find any MEASUREMENT records that have VALUE_AS_NUMBER with non-null value > plausible high value\r\n\r\nParameters used in this template:\r\ncdmDatabaseSchema = cdm_ibm_mdcd_v993.dbo\r\nconceptId =  3037121\r\nunitConceptId = 8751\r\nplausibleValueHigh =    1000.0\r\n\r\n**********/\r\n\r\n\r\nSELECT num_violated_rows, CASE WHEN denominator.num_rows = 0 THEN 0 ELSE 1.0*num_violated_rows/denominator.num_rows END  AS pct_violated_rows,\r\n  denominator.num_rows as num_denominator_rows\r\nFROM\r\n(\r\n\tSELECT COUNT_BIG(*) AS num_violated_rows\r\n\tFROM\r\n\t(\r\n\t\tSELECT m.* \r\n\t\tFROM cdm_ibm_mdcd_v993.dbo.measurement m\r\n\t\t\r\n\t\tWHERE m.measurement_concept_id =  3037121\r\n\t\tAND m.unit_concept_id = 8751\r\n\t\tAND m.value_as_number IS NOT NULL\r\n\t\tAND m.value_as_number >    1000.0\r\n\t) violated_rows\r\n) violated_row_count,\r\n( \r\n\tSELECT COUNT_BIG(*) AS num_rows\r\n\tFROM cdm_ibm_mdcd_v993.dbo.measurement m\r\n\t\r\n\tWHERE measurement_concept_id =  3037121\r\n\tAND unit_concept_id = 8751\r\n\tAND value_as_number IS NOT NULL\r\n) denominator\r\n;","CHECK_NAME":"plausibleValueHigh","CHECK_LEVEL":"CONCEPT","CHECK_DESCRIPTION":"For the combination of CONCEPT_ID  3037121 (Protein [Mass/volume] in Urine) and UNIT_CONCEPT_ID 8751 (milligram per liter), the number and percent of records that have a value higher than    1000.0.","CDM_TABLE_NAME":"MEASUREMENT","CDM_FIELD_NAME":"MEASUREMENT_CONCEPT_ID","CONCEPT_ID":" 3037121","UNIT_CONCEPT_ID":"8751","SQL_FILE":"concept_plausible_value_high.sql","CATEGORY":"Plausibility","SUBCATEGORY":"Atemporal","CONTEXT":"Verification","checkId":2754,"FAILED":0,"THRESHOLD_VALUE":5,"_row":"19.773"},{"NUM_VIOLATED_ROWS":0,"PCT_VIOLATED_ROWS":0,"NUM_DENOMINATOR_ROWS":0,"EXECUTION_TIME":"0.599992 secs","QUERY_TEXT":"\r\n/*********\r\nCONCEPT LEVEL check:\r\nPLAUSIBLE_VALUE_HIGH - find any MEASUREMENT records that have VALUE_AS_NUMBER with non-null value > plausible high value\r\n\r\nParameters used in this template:\r\ncdmDatabaseSchema = cdm_ibm_mdcd_v993.dbo\r\nconceptId =  3037121\r\nunitConceptId = 8840\r\nplausibleValueHigh =    1000.0\r\n\r\n**********/\r\n\r\n\r\nSELECT num_violated_rows, CASE WHEN denominator.num_rows = 0 THEN 0 ELSE 1.0*num_violated_rows/denominator.num_rows END  AS pct_violated_rows,\r\n  denominator.num_rows as num_denominator_rows\r\nFROM\r\n(\r\n\tSELECT COUNT_BIG(*) AS num_violated_rows\r\n\tFROM\r\n\t(\r\n\t\tSELECT m.* \r\n\t\tFROM cdm_ibm_mdcd_v993.dbo.measurement m\r\n\t\t\r\n\t\tWHERE m.measurement_concept_id =  3037121\r\n\t\tAND m.unit_concept_id = 8840\r\n\t\tAND m.value_as_number IS NOT NULL\r\n\t\tAND m.value_as_number >    1000.0\r\n\t) violated_rows\r\n) violated_row_count,\r\n( \r\n\tSELECT COUNT_BIG(*) AS num_rows\r\n\tFROM cdm_ibm_mdcd_v993.dbo.measurement m\r\n\t\r\n\tWHERE measurement_concept_id =  3037121\r\n\tAND unit_concept_id = 8840\r\n\tAND value_as_number IS NOT NULL\r\n) denominator\r\n;","CHECK_NAME":"plausibleValueHigh","CHECK_LEVEL":"CONCEPT","CHECK_DESCRIPTION":"For the combination of CONCEPT_ID  3037121 (Protein [Mass/volume] in Urine) and UNIT_CONCEPT_ID 8840 (milligram per deciliter), the number and percent of records that have a value higher than    1000.0.","CDM_TABLE_NAME":"MEASUREMENT","CDM_FIELD_NAME":"MEASUREMENT_CONCEPT_ID","CONCEPT_ID":" 3037121","UNIT_CONCEPT_ID":"8840","SQL_FILE":"concept_plausible_value_high.sql","CATEGORY":"Plausibility","SUBCATEGORY":"Atemporal","CONTEXT":"Verification","checkId":2755,"FAILED":0,"THRESHOLD_VALUE":5,"_row":"19.774"},{"NUM_VIOLATED_ROWS":0,"PCT_VIOLATED_ROWS":0,"NUM_DENOMINATOR_ROWS":0,"EXECUTION_TIME":"0.961969 secs","QUERY_TEXT":"\r\n/*********\r\nCONCEPT LEVEL check:\r\nPLAUSIBLE_VALUE_HIGH - find any MEASUREMENT records that have VALUE_AS_NUMBER with non-null value > plausible high value\r\n\r\nParameters used in this template:\r\ncdmDatabaseSchema = cdm_ibm_mdcd_v993.dbo\r\nconceptId =  3037121\r\nunitConceptId = 8909\r\nplausibleValueHigh =   10000.0\r\n\r\n**********/\r\n\r\n\r\nSELECT num_violated_rows, CASE WHEN denominator.num_rows = 0 THEN 0 ELSE 1.0*num_violated_rows/denominator.num_rows END  AS pct_violated_rows,\r\n  denominator.num_rows as num_denominator_rows\r\nFROM\r\n(\r\n\tSELECT COUNT_BIG(*) AS num_violated_rows\r\n\tFROM\r\n\t(\r\n\t\tSELECT m.* \r\n\t\tFROM cdm_ibm_mdcd_v993.dbo.measurement m\r\n\t\t\r\n\t\tWHERE m.measurement_concept_id =  3037121\r\n\t\tAND m.unit_concept_id = 8909\r\n\t\tAND m.value_as_number IS NOT NULL\r\n\t\tAND m.value_as_number >   10000.0\r\n\t) violated_rows\r\n) violated_row_count,\r\n( \r\n\tSELECT COUNT_BIG(*) AS num_rows\r\n\tFROM cdm_ibm_mdcd_v993.dbo.measurement m\r\n\t\r\n\tWHERE measurement_concept_id =  3037121\r\n\tAND unit_concept_id = 8909\r\n\tAND value_as_number IS NOT NULL\r\n) denominator\r\n;","CHECK_NAME":"plausibleValueHigh","CHECK_LEVEL":"CONCEPT","CHECK_DESCRIPTION":"For the combination of CONCEPT_ID  3037121 (Protein [Mass/volume] in Urine) and UNIT_CONCEPT_ID 8909 (milligram per 24 hours), the number and percent of records that have a value higher than   10000.0.","CDM_TABLE_NAME":"MEASUREMENT","CDM_FIELD_NAME":"MEASUREMENT_CONCEPT_ID","CONCEPT_ID":" 3037121","UNIT_CONCEPT_ID":"8909","SQL_FILE":"concept_plausible_value_high.sql","CATEGORY":"Plausibility","SUBCATEGORY":"Atemporal","CONTEXT":"Verification","checkId":2756,"FAILED":0,"THRESHOLD_VALUE":5,"_row":"19.775"},{"NUM_VIOLATED_ROWS":0,"PCT_VIOLATED_ROWS":0,"NUM_DENOMINATOR_ROWS":0,"EXECUTION_TIME":"0.562972 secs","QUERY_TEXT":"\r\n/*********\r\nCONCEPT LEVEL check:\r\nPLAUSIBLE_VALUE_HIGH - find any MEASUREMENT records that have VALUE_AS_NUMBER with non-null value > plausible high value\r\n\r\nParameters used in this template:\r\ncdmDatabaseSchema = cdm_ibm_mdcd_v993.dbo\r\nconceptId =  3037187\r\nunitConceptId = 8840\r\nplausibleValueHigh =    1000.0\r\n\r\n**********/\r\n\r\n\r\nSELECT num_violated_rows, CASE WHEN denominator.num_rows = 0 THEN 0 ELSE 1.0*num_violated_rows/denominator.num_rows END  AS pct_violated_rows,\r\n  denominator.num_rows as num_denominator_rows\r\nFROM\r\n(\r\n\tSELECT COUNT_BIG(*) AS num_violated_rows\r\n\tFROM\r\n\t(\r\n\t\tSELECT m.* \r\n\t\tFROM cdm_ibm_mdcd_v993.dbo.measurement m\r\n\t\t\r\n\t\tWHERE m.measurement_concept_id =  3037187\r\n\t\tAND m.unit_concept_id = 8840\r\n\t\tAND m.value_as_number IS NOT NULL\r\n\t\tAND m.value_as_number >    1000.0\r\n\t) violated_rows\r\n) violated_row_count,\r\n( \r\n\tSELECT COUNT_BIG(*) AS num_rows\r\n\tFROM cdm_ibm_mdcd_v993.dbo.measurement m\r\n\t\r\n\tWHERE measurement_concept_id =  3037187\r\n\tAND unit_concept_id = 8840\r\n\tAND value_as_number IS NOT NULL\r\n) denominator\r\n;","CHECK_NAME":"plausibleValueHigh","CHECK_LEVEL":"CONCEPT","CHECK_DESCRIPTION":"For the combination of CONCEPT_ID  3037187 (Fasting glucose [Mass/volume] in Venous blood) and UNIT_CONCEPT_ID 8840 (milligram per deciliter), the number and percent of records that have a value higher than    1000.0.","CDM_TABLE_NAME":"MEASUREMENT","CDM_FIELD_NAME":"MEASUREMENT_CONCEPT_ID","CONCEPT_ID":" 3037187","UNIT_CONCEPT_ID":"8840","SQL_FILE":"concept_plausible_value_high.sql","CATEGORY":"Plausibility","SUBCATEGORY":"Atemporal","CONTEXT":"Verification","checkId":2757,"FAILED":0,"THRESHOLD_VALUE":5,"_row":"19.776"},{"NUM_VIOLATED_ROWS":0,"PCT_VIOLATED_ROWS":0,"NUM_DENOMINATOR_ROWS":0,"EXECUTION_TIME":"0.716974 secs","QUERY_TEXT":"\r\n/*********\r\nCONCEPT LEVEL check:\r\nPLAUSIBLE_VALUE_HIGH - find any MEASUREMENT records that have VALUE_AS_NUMBER with non-null value > plausible high value\r\n\r\nParameters used in this template:\r\ncdmDatabaseSchema = cdm_ibm_mdcd_v993.dbo\r\nconceptId =  3037511\r\nunitConceptId = 8554\r\nplausibleValueHigh =     100.0\r\n\r\n**********/\r\n\r\n\r\nSELECT num_violated_rows, CASE WHEN denominator.num_rows = 0 THEN 0 ELSE 1.0*num_violated_rows/denominator.num_rows END  AS pct_violated_rows,\r\n  denominator.num_rows as num_denominator_rows\r\nFROM\r\n(\r\n\tSELECT COUNT_BIG(*) AS num_violated_rows\r\n\tFROM\r\n\t(\r\n\t\tSELECT m.* \r\n\t\tFROM cdm_ibm_mdcd_v993.dbo.measurement m\r\n\t\t\r\n\t\tWHERE m.measurement_concept_id =  3037511\r\n\t\tAND m.unit_concept_id = 8554\r\n\t\tAND m.value_as_number IS NOT NULL\r\n\t\tAND m.value_as_number >     100.0\r\n\t) violated_rows\r\n) violated_row_count,\r\n( \r\n\tSELECT COUNT_BIG(*) AS num_rows\r\n\tFROM cdm_ibm_mdcd_v993.dbo.measurement m\r\n\t\r\n\tWHERE measurement_concept_id =  3037511\r\n\tAND unit_concept_id = 8554\r\n\tAND value_as_number IS NOT NULL\r\n) denominator\r\n;","CHECK_NAME":"plausibleValueHigh","CHECK_LEVEL":"CONCEPT","CHECK_DESCRIPTION":"For the combination of CONCEPT_ID  3037511 (Lymphocytes/100 leukocytes in Blood by Automated count) and UNIT_CONCEPT_ID 8554 (percent), the number and percent of records that have a value higher than     100.0.","CDM_TABLE_NAME":"MEASUREMENT","CDM_FIELD_NAME":"MEASUREMENT_CONCEPT_ID","CONCEPT_ID":" 3037511","UNIT_CONCEPT_ID":"8554","SQL_FILE":"concept_plausible_value_high.sql","CATEGORY":"Plausibility","SUBCATEGORY":"Atemporal","CONTEXT":"Verification","checkId":2758,"FAILED":0,"THRESHOLD_VALUE":5,"_row":"19.777"},{"NUM_VIOLATED_ROWS":0,"PCT_VIOLATED_ROWS":0,"NUM_DENOMINATOR_ROWS":0,"EXECUTION_TIME":"0.514938 secs","QUERY_TEXT":"\r\n/*********\r\nCONCEPT LEVEL check:\r\nPLAUSIBLE_VALUE_HIGH - find any MEASUREMENT records that have VALUE_AS_NUMBER with non-null value > plausible high value\r\n\r\nParameters used in this template:\r\ncdmDatabaseSchema = cdm_ibm_mdcd_v993.dbo\r\nconceptId =  3037551\r\nunitConceptId = 8749\r\nplausibleValueHigh =     628.0\r\n\r\n**********/\r\n\r\n\r\nSELECT num_violated_rows, CASE WHEN denominator.num_rows = 0 THEN 0 ELSE 1.0*num_violated_rows/denominator.num_rows END  AS pct_violated_rows,\r\n  denominator.num_rows as num_denominator_rows\r\nFROM\r\n(\r\n\tSELECT COUNT_BIG(*) AS num_violated_rows\r\n\tFROM\r\n\t(\r\n\t\tSELECT m.* \r\n\t\tFROM cdm_ibm_mdcd_v993.dbo.measurement m\r\n\t\t\r\n\t\tWHERE m.measurement_concept_id =  3037551\r\n\t\tAND m.unit_concept_id = 8749\r\n\t\tAND m.value_as_number IS NOT NULL\r\n\t\tAND m.value_as_number >     628.0\r\n\t) violated_rows\r\n) violated_row_count,\r\n( \r\n\tSELECT COUNT_BIG(*) AS num_rows\r\n\tFROM cdm_ibm_mdcd_v993.dbo.measurement m\r\n\t\r\n\tWHERE measurement_concept_id =  3037551\r\n\tAND unit_concept_id = 8749\r\n\tAND value_as_number IS NOT NULL\r\n) denominator\r\n;","CHECK_NAME":"plausibleValueHigh","CHECK_LEVEL":"CONCEPT","CHECK_DESCRIPTION":"For the combination of CONCEPT_ID  3037551 (Cancer Ag 125 [Units/volume] in Serum or Plasma) and UNIT_CONCEPT_ID 8749 (micromole per liter), the number and percent of records that have a value higher than     628.0.","CDM_TABLE_NAME":"MEASUREMENT","CDM_FIELD_NAME":"MEASUREMENT_CONCEPT_ID","CONCEPT_ID":" 3037551","UNIT_CONCEPT_ID":"8749","SQL_FILE":"concept_plausible_value_high.sql","CATEGORY":"Plausibility","SUBCATEGORY":"Atemporal","CONTEXT":"Verification","checkId":2759,"FAILED":0,"THRESHOLD_VALUE":5,"_row":"19.778"},{"NUM_VIOLATED_ROWS":0,"PCT_VIOLATED_ROWS":0,"NUM_DENOMINATOR_ROWS":0,"EXECUTION_TIME":"0.653975 secs","QUERY_TEXT":"\r\n/*********\r\nCONCEPT LEVEL check:\r\nPLAUSIBLE_VALUE_HIGH - find any MEASUREMENT records that have VALUE_AS_NUMBER with non-null value > plausible high value\r\n\r\nParameters used in this template:\r\ncdmDatabaseSchema = cdm_ibm_mdcd_v993.dbo\r\nconceptId =  3037551\r\nunitConceptId = 8763\r\nplausibleValueHigh =     628.0\r\n\r\n**********/\r\n\r\n\r\nSELECT num_violated_rows, CASE WHEN denominator.num_rows = 0 THEN 0 ELSE 1.0*num_violated_rows/denominator.num_rows END  AS pct_violated_rows,\r\n  denominator.num_rows as num_denominator_rows\r\nFROM\r\n(\r\n\tSELECT COUNT_BIG(*) AS num_violated_rows\r\n\tFROM\r\n\t(\r\n\t\tSELECT m.* \r\n\t\tFROM cdm_ibm_mdcd_v993.dbo.measurement m\r\n\t\t\r\n\t\tWHERE m.measurement_concept_id =  3037551\r\n\t\tAND m.unit_concept_id = 8763\r\n\t\tAND m.value_as_number IS NOT NULL\r\n\t\tAND m.value_as_number >     628.0\r\n\t) violated_rows\r\n) violated_row_count,\r\n( \r\n\tSELECT COUNT_BIG(*) AS num_rows\r\n\tFROM cdm_ibm_mdcd_v993.dbo.measurement m\r\n\t\r\n\tWHERE measurement_concept_id =  3037551\r\n\tAND unit_concept_id = 8763\r\n\tAND value_as_number IS NOT NULL\r\n) denominator\r\n;","CHECK_NAME":"plausibleValueHigh","CHECK_LEVEL":"CONCEPT","CHECK_DESCRIPTION":"For the combination of CONCEPT_ID  3037551 (Cancer Ag 125 [Units/volume] in Serum or Plasma) and UNIT_CONCEPT_ID 8763 (unit per milliliter), the number and percent of records that have a value higher than     628.0.","CDM_TABLE_NAME":"MEASUREMENT","CDM_FIELD_NAME":"MEASUREMENT_CONCEPT_ID","CONCEPT_ID":" 3037551","UNIT_CONCEPT_ID":"8763","SQL_FILE":"concept_plausible_value_high.sql","CATEGORY":"Plausibility","SUBCATEGORY":"Atemporal","CONTEXT":"Verification","checkId":2760,"FAILED":0,"THRESHOLD_VALUE":5,"_row":"19.779"},{"NUM_VIOLATED_ROWS":0,"PCT_VIOLATED_ROWS":0,"NUM_DENOMINATOR_ROWS":0,"EXECUTION_TIME":"0.485984 secs","QUERY_TEXT":"\r\n/*********\r\nCONCEPT LEVEL check:\r\nPLAUSIBLE_VALUE_HIGH - find any MEASUREMENT records that have VALUE_AS_NUMBER with non-null value > plausible high value\r\n\r\nParameters used in this template:\r\ncdmDatabaseSchema = cdm_ibm_mdcd_v993.dbo\r\nconceptId =  3037551\r\nunitConceptId = 8810\r\nplausibleValueHigh =     628.0\r\n\r\n**********/\r\n\r\n\r\nSELECT num_violated_rows, CASE WHEN denominator.num_rows = 0 THEN 0 ELSE 1.0*num_violated_rows/denominator.num_rows END  AS pct_violated_rows,\r\n  denominator.num_rows as num_denominator_rows\r\nFROM\r\n(\r\n\tSELECT COUNT_BIG(*) AS num_violated_rows\r\n\tFROM\r\n\t(\r\n\t\tSELECT m.* \r\n\t\tFROM cdm_ibm_mdcd_v993.dbo.measurement m\r\n\t\t\r\n\t\tWHERE m.measurement_concept_id =  3037551\r\n\t\tAND m.unit_concept_id = 8810\r\n\t\tAND m.value_as_number IS NOT NULL\r\n\t\tAND m.value_as_number >     628.0\r\n\t) violated_rows\r\n) violated_row_count,\r\n( \r\n\tSELECT COUNT_BIG(*) AS num_rows\r\n\tFROM cdm_ibm_mdcd_v993.dbo.measurement m\r\n\t\r\n\tWHERE measurement_concept_id =  3037551\r\n\tAND unit_concept_id = 8810\r\n\tAND value_as_number IS NOT NULL\r\n) denominator\r\n;","CHECK_NAME":"plausibleValueHigh","CHECK_LEVEL":"CONCEPT","CHECK_DESCRIPTION":"For the combination of CONCEPT_ID  3037551 (Cancer Ag 125 [Units/volume] in Serum or Plasma) and UNIT_CONCEPT_ID 8810 (kilounit per liter), the number and percent of records that have a value higher than     628.0.","CDM_TABLE_NAME":"MEASUREMENT","CDM_FIELD_NAME":"MEASUREMENT_CONCEPT_ID","CONCEPT_ID":" 3037551","UNIT_CONCEPT_ID":"8810","SQL_FILE":"concept_plausible_value_high.sql","CATEGORY":"Plausibility","SUBCATEGORY":"Atemporal","CONTEXT":"Verification","checkId":2761,"FAILED":0,"THRESHOLD_VALUE":5,"_row":"19.780"},{"NUM_VIOLATED_ROWS":0,"PCT_VIOLATED_ROWS":0,"NUM_DENOMINATOR_ROWS":0,"EXECUTION_TIME":"0.565971 secs","QUERY_TEXT":"\r\n/*********\r\nCONCEPT LEVEL check:\r\nPLAUSIBLE_VALUE_HIGH - find any MEASUREMENT records that have VALUE_AS_NUMBER with non-null value > plausible high value\r\n\r\nParameters used in this template:\r\ncdmDatabaseSchema = cdm_ibm_mdcd_v993.dbo\r\nconceptId =  3037551\r\nunitConceptId = 8980\r\nplausibleValueHigh =     628.0\r\n\r\n**********/\r\n\r\n\r\nSELECT num_violated_rows, CASE WHEN denominator.num_rows = 0 THEN 0 ELSE 1.0*num_violated_rows/denominator.num_rows END  AS pct_violated_rows,\r\n  denominator.num_rows as num_denominator_rows\r\nFROM\r\n(\r\n\tSELECT COUNT_BIG(*) AS num_violated_rows\r\n\tFROM\r\n\t(\r\n\t\tSELECT m.* \r\n\t\tFROM cdm_ibm_mdcd_v993.dbo.measurement m\r\n\t\t\r\n\t\tWHERE m.measurement_concept_id =  3037551\r\n\t\tAND m.unit_concept_id = 8980\r\n\t\tAND m.value_as_number IS NOT NULL\r\n\t\tAND m.value_as_number >     628.0\r\n\t) violated_rows\r\n) violated_row_count,\r\n( \r\n\tSELECT COUNT_BIG(*) AS num_rows\r\n\tFROM cdm_ibm_mdcd_v993.dbo.measurement m\r\n\t\r\n\tWHERE measurement_concept_id =  3037551\r\n\tAND unit_concept_id = 8980\r\n\tAND value_as_number IS NOT NULL\r\n) denominator\r\n;","CHECK_NAME":"plausibleValueHigh","CHECK_LEVEL":"CONCEPT","CHECK_DESCRIPTION":"For the combination of CONCEPT_ID  3037551 (Cancer Ag 125 [Units/volume] in Serum or Plasma) and UNIT_CONCEPT_ID 8980 (arbitrary unit per milliliter), the number and percent of records that have a value higher than     628.0.","CDM_TABLE_NAME":"MEASUREMENT","CDM_FIELD_NAME":"MEASUREMENT_CONCEPT_ID","CONCEPT_ID":" 3037551","UNIT_CONCEPT_ID":"8980","SQL_FILE":"concept_plausible_value_high.sql","CATEGORY":"Plausibility","SUBCATEGORY":"Atemporal","CONTEXT":"Verification","checkId":2762,"FAILED":0,"THRESHOLD_VALUE":5,"_row":"19.781"},{"NUM_VIOLATED_ROWS":0,"PCT_VIOLATED_ROWS":0,"NUM_DENOMINATOR_ROWS":0,"EXECUTION_TIME":"0.482995 secs","QUERY_TEXT":"\r\n/*********\r\nCONCEPT LEVEL check:\r\nPLAUSIBLE_VALUE_HIGH - find any MEASUREMENT records that have VALUE_AS_NUMBER with non-null value > plausible high value\r\n\r\nParameters used in this template:\r\ncdmDatabaseSchema = cdm_ibm_mdcd_v993.dbo\r\nconceptId =  3037551\r\nunitConceptId = 8985\r\nplausibleValueHigh =     628.0\r\n\r\n**********/\r\n\r\n\r\nSELECT num_violated_rows, CASE WHEN denominator.num_rows = 0 THEN 0 ELSE 1.0*num_violated_rows/denominator.num_rows END  AS pct_violated_rows,\r\n  denominator.num_rows as num_denominator_rows\r\nFROM\r\n(\r\n\tSELECT COUNT_BIG(*) AS num_violated_rows\r\n\tFROM\r\n\t(\r\n\t\tSELECT m.* \r\n\t\tFROM cdm_ibm_mdcd_v993.dbo.measurement m\r\n\t\t\r\n\t\tWHERE m.measurement_concept_id =  3037551\r\n\t\tAND m.unit_concept_id = 8985\r\n\t\tAND m.value_as_number IS NOT NULL\r\n\t\tAND m.value_as_number >     628.0\r\n\t) violated_rows\r\n) violated_row_count,\r\n( \r\n\tSELECT COUNT_BIG(*) AS num_rows\r\n\tFROM cdm_ibm_mdcd_v993.dbo.measurement m\r\n\t\r\n\tWHERE measurement_concept_id =  3037551\r\n\tAND unit_concept_id = 8985\r\n\tAND value_as_number IS NOT NULL\r\n) denominator\r\n;","CHECK_NAME":"plausibleValueHigh","CHECK_LEVEL":"CONCEPT","CHECK_DESCRIPTION":"For the combination of CONCEPT_ID  3037551 (Cancer Ag 125 [Units/volume] in Serum or Plasma) and UNIT_CONCEPT_ID 8985 (international unit per milliliter), the number and percent of records that have a value higher than     628.0.","CDM_TABLE_NAME":"MEASUREMENT","CDM_FIELD_NAME":"MEASUREMENT_CONCEPT_ID","CONCEPT_ID":" 3037551","UNIT_CONCEPT_ID":"8985","SQL_FILE":"concept_plausible_value_high.sql","CATEGORY":"Plausibility","SUBCATEGORY":"Atemporal","CONTEXT":"Verification","checkId":2763,"FAILED":0,"THRESHOLD_VALUE":5,"_row":"19.782"},{"NUM_VIOLATED_ROWS":0,"PCT_VIOLATED_ROWS":0,"NUM_DENOMINATOR_ROWS":0,"EXECUTION_TIME":"1.977945 secs","QUERY_TEXT":"\r\n/*********\r\nCONCEPT LEVEL check:\r\nPLAUSIBLE_VALUE_HIGH - find any MEASUREMENT records that have VALUE_AS_NUMBER with non-null value > plausible high value\r\n\r\nParameters used in this template:\r\ncdmDatabaseSchema = cdm_ibm_mdcd_v993.dbo\r\nconceptId =  3037556\r\nunitConceptId = 8713\r\nplausibleValueHigh =       1.0\r\n\r\n**********/\r\n\r\n\r\nSELECT num_violated_rows, CASE WHEN denominator.num_rows = 0 THEN 0 ELSE 1.0*num_violated_rows/denominator.num_rows END  AS pct_violated_rows,\r\n  denominator.num_rows as num_denominator_rows\r\nFROM\r\n(\r\n\tSELECT COUNT_BIG(*) AS num_violated_rows\r\n\tFROM\r\n\t(\r\n\t\tSELECT m.* \r\n\t\tFROM cdm_ibm_mdcd_v993.dbo.measurement m\r\n\t\t\r\n\t\tWHERE m.measurement_concept_id =  3037556\r\n\t\tAND m.unit_concept_id = 8713\r\n\t\tAND m.value_as_number IS NOT NULL\r\n\t\tAND m.value_as_number >       1.0\r\n\t) violated_rows\r\n) violated_row_count,\r\n( \r\n\tSELECT COUNT_BIG(*) AS num_rows\r\n\tFROM cdm_ibm_mdcd_v993.dbo.measurement m\r\n\t\r\n\tWHERE measurement_concept_id =  3037556\r\n\tAND unit_concept_id = 8713\r\n\tAND value_as_number IS NOT NULL\r\n) denominator\r\n;","CHECK_NAME":"plausibleValueHigh","CHECK_LEVEL":"CONCEPT","CHECK_DESCRIPTION":"For the combination of CONCEPT_ID  3037556 (Urate [Mass/volume] in Serum or Plasma) and UNIT_CONCEPT_ID 8713 (gram per deciliter), the number and percent of records that have a value higher than       1.0.","CDM_TABLE_NAME":"MEASUREMENT","CDM_FIELD_NAME":"MEASUREMENT_CONCEPT_ID","CONCEPT_ID":" 3037556","UNIT_CONCEPT_ID":"8713","SQL_FILE":"concept_plausible_value_high.sql","CATEGORY":"Plausibility","SUBCATEGORY":"Atemporal","CONTEXT":"Verification","checkId":2764,"FAILED":0,"THRESHOLD_VALUE":5,"_row":"19.783"},{"NUM_VIOLATED_ROWS":0,"PCT_VIOLATED_ROWS":0,"NUM_DENOMINATOR_ROWS":0,"EXECUTION_TIME":"1.988946 secs","QUERY_TEXT":"\r\n/*********\r\nCONCEPT LEVEL check:\r\nPLAUSIBLE_VALUE_HIGH - find any MEASUREMENT records that have VALUE_AS_NUMBER with non-null value > plausible high value\r\n\r\nParameters used in this template:\r\ncdmDatabaseSchema = cdm_ibm_mdcd_v993.dbo\r\nconceptId =  3037556\r\nunitConceptId = 8840\r\nplausibleValueHigh =      10.0\r\n\r\n**********/\r\n\r\n\r\nSELECT num_violated_rows, CASE WHEN denominator.num_rows = 0 THEN 0 ELSE 1.0*num_violated_rows/denominator.num_rows END  AS pct_violated_rows,\r\n  denominator.num_rows as num_denominator_rows\r\nFROM\r\n(\r\n\tSELECT COUNT_BIG(*) AS num_violated_rows\r\n\tFROM\r\n\t(\r\n\t\tSELECT m.* \r\n\t\tFROM cdm_ibm_mdcd_v993.dbo.measurement m\r\n\t\t\r\n\t\tWHERE m.measurement_concept_id =  3037556\r\n\t\tAND m.unit_concept_id = 8840\r\n\t\tAND m.value_as_number IS NOT NULL\r\n\t\tAND m.value_as_number >      10.0\r\n\t) violated_rows\r\n) violated_row_count,\r\n( \r\n\tSELECT COUNT_BIG(*) AS num_rows\r\n\tFROM cdm_ibm_mdcd_v993.dbo.measurement m\r\n\t\r\n\tWHERE measurement_concept_id =  3037556\r\n\tAND unit_concept_id = 8840\r\n\tAND value_as_number IS NOT NULL\r\n) denominator\r\n;","CHECK_NAME":"plausibleValueHigh","CHECK_LEVEL":"CONCEPT","CHECK_DESCRIPTION":"For the combination of CONCEPT_ID  3037556 (Urate [Mass/volume] in Serum or Plasma) and UNIT_CONCEPT_ID 8840 (milligram per deciliter), the number and percent of records that have a value higher than      10.0.","CDM_TABLE_NAME":"MEASUREMENT","CDM_FIELD_NAME":"MEASUREMENT_CONCEPT_ID","CONCEPT_ID":" 3037556","UNIT_CONCEPT_ID":"8840","SQL_FILE":"concept_plausible_value_high.sql","CATEGORY":"Plausibility","SUBCATEGORY":"Atemporal","CONTEXT":"Verification","checkId":2765,"FAILED":0,"THRESHOLD_VALUE":5,"_row":"19.784"},{"NUM_VIOLATED_ROWS":0,"PCT_VIOLATED_ROWS":0,"NUM_DENOMINATOR_ROWS":0,"EXECUTION_TIME":"2.984919 secs","QUERY_TEXT":"\r\n/*********\r\nCONCEPT LEVEL check:\r\nPLAUSIBLE_VALUE_HIGH - find any MEASUREMENT records that have VALUE_AS_NUMBER with non-null value > plausible high value\r\n\r\nParameters used in this template:\r\ncdmDatabaseSchema = cdm_ibm_mdcd_v993.dbo\r\nconceptId =  3037672\r\nunitConceptId = 8554\r\nplausibleValueHigh =     101.0\r\n\r\n**********/\r\n\r\n\r\nSELECT num_violated_rows, CASE WHEN denominator.num_rows = 0 THEN 0 ELSE 1.0*num_violated_rows/denominator.num_rows END  AS pct_violated_rows,\r\n  denominator.num_rows as num_denominator_rows\r\nFROM\r\n(\r\n\tSELECT COUNT_BIG(*) AS num_violated_rows\r\n\tFROM\r\n\t(\r\n\t\tSELECT m.* \r\n\t\tFROM cdm_ibm_mdcd_v993.dbo.measurement m\r\n\t\t\r\n\t\tWHERE m.measurement_concept_id =  3037672\r\n\t\tAND m.unit_concept_id = 8554\r\n\t\tAND m.value_as_number IS NOT NULL\r\n\t\tAND m.value_as_number >     101.0\r\n\t) violated_rows\r\n) violated_row_count,\r\n( \r\n\tSELECT COUNT_BIG(*) AS num_rows\r\n\tFROM cdm_ibm_mdcd_v993.dbo.measurement m\r\n\t\r\n\tWHERE measurement_concept_id =  3037672\r\n\tAND unit_concept_id = 8554\r\n\tAND value_as_number IS NOT NULL\r\n) denominator\r\n;","CHECK_NAME":"plausibleValueHigh","CHECK_LEVEL":"CONCEPT","CHECK_DESCRIPTION":"For the combination of CONCEPT_ID  3037672 (Protein.monoclonal/Protein.total in Urine by Electrophoresis) and UNIT_CONCEPT_ID 8554 (percent), the number and percent of records that have a value higher than     101.0.","CDM_TABLE_NAME":"MEASUREMENT","CDM_FIELD_NAME":"MEASUREMENT_CONCEPT_ID","CONCEPT_ID":" 3037672","UNIT_CONCEPT_ID":"8554","SQL_FILE":"concept_plausible_value_high.sql","CATEGORY":"Plausibility","SUBCATEGORY":"Atemporal","CONTEXT":"Verification","checkId":2766,"FAILED":0,"THRESHOLD_VALUE":5,"_row":"19.785"},{"NUM_VIOLATED_ROWS":0,"PCT_VIOLATED_ROWS":0,"NUM_DENOMINATOR_ROWS":0,"EXECUTION_TIME":"0.985969 secs","QUERY_TEXT":"\r\n/*********\r\nCONCEPT LEVEL check:\r\nPLAUSIBLE_VALUE_HIGH - find any MEASUREMENT records that have VALUE_AS_NUMBER with non-null value > plausible high value\r\n\r\nParameters used in this template:\r\ncdmDatabaseSchema = cdm_ibm_mdcd_v993.dbo\r\nconceptId =  3038058\r\nunitConceptId = 8554\r\nplausibleValueHigh =     100.0\r\n\r\n**********/\r\n\r\n\r\nSELECT num_violated_rows, CASE WHEN denominator.num_rows = 0 THEN 0 ELSE 1.0*num_violated_rows/denominator.num_rows END  AS pct_violated_rows,\r\n  denominator.num_rows as num_denominator_rows\r\nFROM\r\n(\r\n\tSELECT COUNT_BIG(*) AS num_violated_rows\r\n\tFROM\r\n\t(\r\n\t\tSELECT m.* \r\n\t\tFROM cdm_ibm_mdcd_v993.dbo.measurement m\r\n\t\t\r\n\t\tWHERE m.measurement_concept_id =  3038058\r\n\t\tAND m.unit_concept_id = 8554\r\n\t\tAND m.value_as_number IS NOT NULL\r\n\t\tAND m.value_as_number >     100.0\r\n\t) violated_rows\r\n) violated_row_count,\r\n( \r\n\tSELECT COUNT_BIG(*) AS num_rows\r\n\tFROM cdm_ibm_mdcd_v993.dbo.measurement m\r\n\t\r\n\tWHERE measurement_concept_id =  3038058\r\n\tAND unit_concept_id = 8554\r\n\tAND value_as_number IS NOT NULL\r\n) denominator\r\n;","CHECK_NAME":"plausibleValueHigh","CHECK_LEVEL":"CONCEPT","CHECK_DESCRIPTION":"For the combination of CONCEPT_ID  3038058 (Lymphocytes/100 leukocytes in Blood by Manual count) and UNIT_CONCEPT_ID 8554 (percent), the number and percent of records that have a value higher than     100.0.","CDM_TABLE_NAME":"MEASUREMENT","CDM_FIELD_NAME":"MEASUREMENT_CONCEPT_ID","CONCEPT_ID":" 3038058","UNIT_CONCEPT_ID":"8554","SQL_FILE":"concept_plausible_value_high.sql","CATEGORY":"Plausibility","SUBCATEGORY":"Atemporal","CONTEXT":"Verification","checkId":2767,"FAILED":0,"THRESHOLD_VALUE":5,"_row":"19.786"},{"NUM_VIOLATED_ROWS":0,"PCT_VIOLATED_ROWS":0,"NUM_DENOMINATOR_ROWS":0,"EXECUTION_TIME":"1.014970 secs","QUERY_TEXT":"\r\n/*********\r\nCONCEPT LEVEL check:\r\nPLAUSIBLE_VALUE_HIGH - find any MEASUREMENT records that have VALUE_AS_NUMBER with non-null value > plausible high value\r\n\r\nParameters used in this template:\r\ncdmDatabaseSchema = cdm_ibm_mdcd_v993.dbo\r\nconceptId =  3038058\r\nunitConceptId = 8816\r\nplausibleValueHigh =    1000.0\r\n\r\n**********/\r\n\r\n\r\nSELECT num_violated_rows, CASE WHEN denominator.num_rows = 0 THEN 0 ELSE 1.0*num_violated_rows/denominator.num_rows END  AS pct_violated_rows,\r\n  denominator.num_rows as num_denominator_rows\r\nFROM\r\n(\r\n\tSELECT COUNT_BIG(*) AS num_violated_rows\r\n\tFROM\r\n\t(\r\n\t\tSELECT m.* \r\n\t\tFROM cdm_ibm_mdcd_v993.dbo.measurement m\r\n\t\t\r\n\t\tWHERE m.measurement_concept_id =  3038058\r\n\t\tAND m.unit_concept_id = 8816\r\n\t\tAND m.value_as_number IS NOT NULL\r\n\t\tAND m.value_as_number >    1000.0\r\n\t) violated_rows\r\n) violated_row_count,\r\n( \r\n\tSELECT COUNT_BIG(*) AS num_rows\r\n\tFROM cdm_ibm_mdcd_v993.dbo.measurement m\r\n\t\r\n\tWHERE measurement_concept_id =  3038058\r\n\tAND unit_concept_id = 8816\r\n\tAND value_as_number IS NOT NULL\r\n) denominator\r\n;","CHECK_NAME":"plausibleValueHigh","CHECK_LEVEL":"CONCEPT","CHECK_DESCRIPTION":"For the combination of CONCEPT_ID  3038058 (Lymphocytes/100 leukocytes in Blood by Manual count) and UNIT_CONCEPT_ID 8816 (million per milliliter), the number and percent of records that have a value higher than    1000.0.","CDM_TABLE_NAME":"MEASUREMENT","CDM_FIELD_NAME":"MEASUREMENT_CONCEPT_ID","CONCEPT_ID":" 3038058","UNIT_CONCEPT_ID":"8816","SQL_FILE":"concept_plausible_value_high.sql","CATEGORY":"Plausibility","SUBCATEGORY":"Atemporal","CONTEXT":"Verification","checkId":2768,"FAILED":0,"THRESHOLD_VALUE":5,"_row":"19.787"},{"NUM_VIOLATED_ROWS":0,"PCT_VIOLATED_ROWS":0,"NUM_DENOMINATOR_ROWS":0,"EXECUTION_TIME":"0.564994 secs","QUERY_TEXT":"\r\n/*********\r\nCONCEPT LEVEL check:\r\nPLAUSIBLE_VALUE_HIGH - find any MEASUREMENT records that have VALUE_AS_NUMBER with non-null value > plausible high value\r\n\r\nParameters used in this template:\r\ncdmDatabaseSchema = cdm_ibm_mdcd_v993.dbo\r\nconceptId =  3038058\r\nunitConceptId = 8848\r\nplausibleValueHigh =      50.0\r\n\r\n**********/\r\n\r\n\r\nSELECT num_violated_rows, CASE WHEN denominator.num_rows = 0 THEN 0 ELSE 1.0*num_violated_rows/denominator.num_rows END  AS pct_violated_rows,\r\n  denominator.num_rows as num_denominator_rows\r\nFROM\r\n(\r\n\tSELECT COUNT_BIG(*) AS num_violated_rows\r\n\tFROM\r\n\t(\r\n\t\tSELECT m.* \r\n\t\tFROM cdm_ibm_mdcd_v993.dbo.measurement m\r\n\t\t\r\n\t\tWHERE m.measurement_concept_id =  3038058\r\n\t\tAND m.unit_concept_id = 8848\r\n\t\tAND m.value_as_number IS NOT NULL\r\n\t\tAND m.value_as_number >      50.0\r\n\t) violated_rows\r\n) violated_row_count,\r\n( \r\n\tSELECT COUNT_BIG(*) AS num_rows\r\n\tFROM cdm_ibm_mdcd_v993.dbo.measurement m\r\n\t\r\n\tWHERE measurement_concept_id =  3038058\r\n\tAND unit_concept_id = 8848\r\n\tAND value_as_number IS NOT NULL\r\n) denominator\r\n;","CHECK_NAME":"plausibleValueHigh","CHECK_LEVEL":"CONCEPT","CHECK_DESCRIPTION":"For the combination of CONCEPT_ID  3038058 (Lymphocytes/100 leukocytes in Blood by Manual count) and UNIT_CONCEPT_ID 8848 (thousand per microliter), the number and percent of records that have a value higher than      50.0.","CDM_TABLE_NAME":"MEASUREMENT","CDM_FIELD_NAME":"MEASUREMENT_CONCEPT_ID","CONCEPT_ID":" 3038058","UNIT_CONCEPT_ID":"8848","SQL_FILE":"concept_plausible_value_high.sql","CATEGORY":"Plausibility","SUBCATEGORY":"Atemporal","CONTEXT":"Verification","checkId":2769,"FAILED":0,"THRESHOLD_VALUE":5,"_row":"19.788"},{"NUM_VIOLATED_ROWS":0,"PCT_VIOLATED_ROWS":0,"NUM_DENOMINATOR_ROWS":0,"EXECUTION_TIME":"0.535975 secs","QUERY_TEXT":"\r\n/*********\r\nCONCEPT LEVEL check:\r\nPLAUSIBLE_VALUE_HIGH - find any MEASUREMENT records that have VALUE_AS_NUMBER with non-null value > plausible high value\r\n\r\nParameters used in this template:\r\ncdmDatabaseSchema = cdm_ibm_mdcd_v993.dbo\r\nconceptId =  3038205\r\nunitConceptId = 8848\r\nplausibleValueHigh =      39.0\r\n\r\n**********/\r\n\r\n\r\nSELECT num_violated_rows, CASE WHEN denominator.num_rows = 0 THEN 0 ELSE 1.0*num_violated_rows/denominator.num_rows END  AS pct_violated_rows,\r\n  denominator.num_rows as num_denominator_rows\r\nFROM\r\n(\r\n\tSELECT COUNT_BIG(*) AS num_violated_rows\r\n\tFROM\r\n\t(\r\n\t\tSELECT m.* \r\n\t\tFROM cdm_ibm_mdcd_v993.dbo.measurement m\r\n\t\t\r\n\t\tWHERE m.measurement_concept_id =  3038205\r\n\t\tAND m.unit_concept_id = 8848\r\n\t\tAND m.value_as_number IS NOT NULL\r\n\t\tAND m.value_as_number >      39.0\r\n\t) violated_rows\r\n) violated_row_count,\r\n( \r\n\tSELECT COUNT_BIG(*) AS num_rows\r\n\tFROM cdm_ibm_mdcd_v993.dbo.measurement m\r\n\t\r\n\tWHERE measurement_concept_id =  3038205\r\n\tAND unit_concept_id = 8848\r\n\tAND value_as_number IS NOT NULL\r\n) denominator\r\n;","CHECK_NAME":"plausibleValueHigh","CHECK_LEVEL":"CONCEPT","CHECK_DESCRIPTION":"For the combination of CONCEPT_ID  3038205 (Alternaria alternata IgE Ab [Units/volume] in Serum) and UNIT_CONCEPT_ID 8848 (thousand per microliter), the number and percent of records that have a value higher than      39.0.","CDM_TABLE_NAME":"MEASUREMENT","CDM_FIELD_NAME":"MEASUREMENT_CONCEPT_ID","CONCEPT_ID":" 3038205","UNIT_CONCEPT_ID":"8848","SQL_FILE":"concept_plausible_value_high.sql","CATEGORY":"Plausibility","SUBCATEGORY":"Atemporal","CONTEXT":"Verification","checkId":2770,"FAILED":0,"THRESHOLD_VALUE":5,"_row":"19.789"},{"NUM_VIOLATED_ROWS":0,"PCT_VIOLATED_ROWS":0,"NUM_DENOMINATOR_ROWS":0,"EXECUTION_TIME":"0.487989 secs","QUERY_TEXT":"\r\n/*********\r\nCONCEPT LEVEL check:\r\nPLAUSIBLE_VALUE_HIGH - find any MEASUREMENT records that have VALUE_AS_NUMBER with non-null value > plausible high value\r\n\r\nParameters used in this template:\r\ncdmDatabaseSchema = cdm_ibm_mdcd_v993.dbo\r\nconceptId =  3038553\r\nunitConceptId = 9531\r\nplausibleValueHigh =     100.0\r\n\r\n**********/\r\n\r\n\r\nSELECT num_violated_rows, CASE WHEN denominator.num_rows = 0 THEN 0 ELSE 1.0*num_violated_rows/denominator.num_rows END  AS pct_violated_rows,\r\n  denominator.num_rows as num_denominator_rows\r\nFROM\r\n(\r\n\tSELECT COUNT_BIG(*) AS num_violated_rows\r\n\tFROM\r\n\t(\r\n\t\tSELECT m.* \r\n\t\tFROM cdm_ibm_mdcd_v993.dbo.measurement m\r\n\t\t\r\n\t\tWHERE m.measurement_concept_id =  3038553\r\n\t\tAND m.unit_concept_id = 9531\r\n\t\tAND m.value_as_number IS NOT NULL\r\n\t\tAND m.value_as_number >     100.0\r\n\t) violated_rows\r\n) violated_row_count,\r\n( \r\n\tSELECT COUNT_BIG(*) AS num_rows\r\n\tFROM cdm_ibm_mdcd_v993.dbo.measurement m\r\n\t\r\n\tWHERE measurement_concept_id =  3038553\r\n\tAND unit_concept_id = 9531\r\n\tAND value_as_number IS NOT NULL\r\n) denominator\r\n;","CHECK_NAME":"plausibleValueHigh","CHECK_LEVEL":"CONCEPT","CHECK_DESCRIPTION":"For the combination of CONCEPT_ID  3038553 (Body mass index (BMI) [Ratio]) and UNIT_CONCEPT_ID 9531 (kilogram per square meter), the number and percent of records that have a value higher than     100.0.","CDM_TABLE_NAME":"MEASUREMENT","CDM_FIELD_NAME":"MEASUREMENT_CONCEPT_ID","CONCEPT_ID":" 3038553","UNIT_CONCEPT_ID":"9531","SQL_FILE":"concept_plausible_value_high.sql","CATEGORY":"Plausibility","SUBCATEGORY":"Atemporal","CONTEXT":"Verification","checkId":2771,"FAILED":0,"THRESHOLD_VALUE":5,"_row":"19.790"},{"NUM_VIOLATED_ROWS":0,"PCT_VIOLATED_ROWS":0,"NUM_DENOMINATOR_ROWS":0,"EXECUTION_TIME":"2.240940 secs","QUERY_TEXT":"\r\n/*********\r\nCONCEPT LEVEL check:\r\nPLAUSIBLE_VALUE_HIGH - find any MEASUREMENT records that have VALUE_AS_NUMBER with non-null value > plausible high value\r\n\r\nParameters used in this template:\r\ncdmDatabaseSchema = cdm_ibm_mdcd_v993.dbo\r\nconceptId =  3039000\r\nunitConceptId = 8713\r\nplausibleValueHigh =      19.0\r\n\r\n**********/\r\n\r\n\r\nSELECT num_violated_rows, CASE WHEN denominator.num_rows = 0 THEN 0 ELSE 1.0*num_violated_rows/denominator.num_rows END  AS pct_violated_rows,\r\n  denominator.num_rows as num_denominator_rows\r\nFROM\r\n(\r\n\tSELECT COUNT_BIG(*) AS num_violated_rows\r\n\tFROM\r\n\t(\r\n\t\tSELECT m.* \r\n\t\tFROM cdm_ibm_mdcd_v993.dbo.measurement m\r\n\t\t\r\n\t\tWHERE m.measurement_concept_id =  3039000\r\n\t\tAND m.unit_concept_id = 8713\r\n\t\tAND m.value_as_number IS NOT NULL\r\n\t\tAND m.value_as_number >      19.0\r\n\t) violated_rows\r\n) violated_row_count,\r\n( \r\n\tSELECT COUNT_BIG(*) AS num_rows\r\n\tFROM cdm_ibm_mdcd_v993.dbo.measurement m\r\n\t\r\n\tWHERE measurement_concept_id =  3039000\r\n\tAND unit_concept_id = 8713\r\n\tAND value_as_number IS NOT NULL\r\n) denominator\r\n;","CHECK_NAME":"plausibleValueHigh","CHECK_LEVEL":"CONCEPT","CHECK_DESCRIPTION":"For the combination of CONCEPT_ID  3039000 (Anion gap in Blood) and UNIT_CONCEPT_ID 8713 (gram per deciliter), the number and percent of records that have a value higher than      19.0.","CDM_TABLE_NAME":"MEASUREMENT","CDM_FIELD_NAME":"MEASUREMENT_CONCEPT_ID","CONCEPT_ID":" 3039000","UNIT_CONCEPT_ID":"8713","SQL_FILE":"concept_plausible_value_high.sql","CATEGORY":"Plausibility","SUBCATEGORY":"Atemporal","CONTEXT":"Verification","checkId":2772,"FAILED":0,"THRESHOLD_VALUE":5,"_row":"19.791"},{"NUM_VIOLATED_ROWS":0,"PCT_VIOLATED_ROWS":0,"NUM_DENOMINATOR_ROWS":0,"EXECUTION_TIME":"3.014919 secs","QUERY_TEXT":"\r\n/*********\r\nCONCEPT LEVEL check:\r\nPLAUSIBLE_VALUE_HIGH - find any MEASUREMENT records that have VALUE_AS_NUMBER with non-null value > plausible high value\r\n\r\nParameters used in this template:\r\ncdmDatabaseSchema = cdm_ibm_mdcd_v993.dbo\r\nconceptId =  3039000\r\nunitConceptId = 8753\r\nplausibleValueHigh =      18.0\r\n\r\n**********/\r\n\r\n\r\nSELECT num_violated_rows, CASE WHEN denominator.num_rows = 0 THEN 0 ELSE 1.0*num_violated_rows/denominator.num_rows END  AS pct_violated_rows,\r\n  denominator.num_rows as num_denominator_rows\r\nFROM\r\n(\r\n\tSELECT COUNT_BIG(*) AS num_violated_rows\r\n\tFROM\r\n\t(\r\n\t\tSELECT m.* \r\n\t\tFROM cdm_ibm_mdcd_v993.dbo.measurement m\r\n\t\t\r\n\t\tWHERE m.measurement_concept_id =  3039000\r\n\t\tAND m.unit_concept_id = 8753\r\n\t\tAND m.value_as_number IS NOT NULL\r\n\t\tAND m.value_as_number >      18.0\r\n\t) violated_rows\r\n) violated_row_count,\r\n( \r\n\tSELECT COUNT_BIG(*) AS num_rows\r\n\tFROM cdm_ibm_mdcd_v993.dbo.measurement m\r\n\t\r\n\tWHERE measurement_concept_id =  3039000\r\n\tAND unit_concept_id = 8753\r\n\tAND value_as_number IS NOT NULL\r\n) denominator\r\n;","CHECK_NAME":"plausibleValueHigh","CHECK_LEVEL":"CONCEPT","CHECK_DESCRIPTION":"For the combination of CONCEPT_ID  3039000 (Anion gap in Blood) and UNIT_CONCEPT_ID 8753 (millimole per liter), the number and percent of records that have a value higher than      18.0.","CDM_TABLE_NAME":"MEASUREMENT","CDM_FIELD_NAME":"MEASUREMENT_CONCEPT_ID","CONCEPT_ID":" 3039000","UNIT_CONCEPT_ID":"8753","SQL_FILE":"concept_plausible_value_high.sql","CATEGORY":"Plausibility","SUBCATEGORY":"Atemporal","CONTEXT":"Verification","checkId":2773,"FAILED":0,"THRESHOLD_VALUE":5,"_row":"19.792"},{"NUM_VIOLATED_ROWS":0,"PCT_VIOLATED_ROWS":0,"NUM_DENOMINATOR_ROWS":0,"EXECUTION_TIME":"1.101957 secs","QUERY_TEXT":"\r\n/*********\r\nCONCEPT LEVEL check:\r\nPLAUSIBLE_VALUE_HIGH - find any MEASUREMENT records that have VALUE_AS_NUMBER with non-null value > plausible high value\r\n\r\nParameters used in this template:\r\ncdmDatabaseSchema = cdm_ibm_mdcd_v993.dbo\r\nconceptId =  3039000\r\nunitConceptId = 9551\r\nplausibleValueHigh =      25.0\r\n\r\n**********/\r\n\r\n\r\nSELECT num_violated_rows, CASE WHEN denominator.num_rows = 0 THEN 0 ELSE 1.0*num_violated_rows/denominator.num_rows END  AS pct_violated_rows,\r\n  denominator.num_rows as num_denominator_rows\r\nFROM\r\n(\r\n\tSELECT COUNT_BIG(*) AS num_violated_rows\r\n\tFROM\r\n\t(\r\n\t\tSELECT m.* \r\n\t\tFROM cdm_ibm_mdcd_v993.dbo.measurement m\r\n\t\t\r\n\t\tWHERE m.measurement_concept_id =  3039000\r\n\t\tAND m.unit_concept_id = 9551\r\n\t\tAND m.value_as_number IS NOT NULL\r\n\t\tAND m.value_as_number >      25.0\r\n\t) violated_rows\r\n) violated_row_count,\r\n( \r\n\tSELECT COUNT_BIG(*) AS num_rows\r\n\tFROM cdm_ibm_mdcd_v993.dbo.measurement m\r\n\t\r\n\tWHERE measurement_concept_id =  3039000\r\n\tAND unit_concept_id = 9551\r\n\tAND value_as_number IS NOT NULL\r\n) denominator\r\n;","CHECK_NAME":"plausibleValueHigh","CHECK_LEVEL":"CONCEPT","CHECK_DESCRIPTION":"For the combination of CONCEPT_ID  3039000 (Anion gap in Blood) and UNIT_CONCEPT_ID 9551 (milliequivalent), the number and percent of records that have a value higher than      25.0.","CDM_TABLE_NAME":"MEASUREMENT","CDM_FIELD_NAME":"MEASUREMENT_CONCEPT_ID","CONCEPT_ID":" 3039000","UNIT_CONCEPT_ID":"9551","SQL_FILE":"concept_plausible_value_high.sql","CATEGORY":"Plausibility","SUBCATEGORY":"Atemporal","CONTEXT":"Verification","checkId":2774,"FAILED":0,"THRESHOLD_VALUE":5,"_row":"19.793"},{"NUM_VIOLATED_ROWS":0,"PCT_VIOLATED_ROWS":0,"NUM_DENOMINATOR_ROWS":0,"EXECUTION_TIME":"0.729988 secs","QUERY_TEXT":"\r\n/*********\r\nCONCEPT LEVEL check:\r\nPLAUSIBLE_VALUE_HIGH - find any MEASUREMENT records that have VALUE_AS_NUMBER with non-null value > plausible high value\r\n\r\nParameters used in this template:\r\ncdmDatabaseSchema = cdm_ibm_mdcd_v993.dbo\r\nconceptId =  3039000\r\nunitConceptId = 9557\r\nplausibleValueHigh =      41.0\r\n\r\n**********/\r\n\r\n\r\nSELECT num_violated_rows, CASE WHEN denominator.num_rows = 0 THEN 0 ELSE 1.0*num_violated_rows/denominator.num_rows END  AS pct_violated_rows,\r\n  denominator.num_rows as num_denominator_rows\r\nFROM\r\n(\r\n\tSELECT COUNT_BIG(*) AS num_violated_rows\r\n\tFROM\r\n\t(\r\n\t\tSELECT m.* \r\n\t\tFROM cdm_ibm_mdcd_v993.dbo.measurement m\r\n\t\t\r\n\t\tWHERE m.measurement_concept_id =  3039000\r\n\t\tAND m.unit_concept_id = 9557\r\n\t\tAND m.value_as_number IS NOT NULL\r\n\t\tAND m.value_as_number >      41.0\r\n\t) violated_rows\r\n) violated_row_count,\r\n( \r\n\tSELECT COUNT_BIG(*) AS num_rows\r\n\tFROM cdm_ibm_mdcd_v993.dbo.measurement m\r\n\t\r\n\tWHERE measurement_concept_id =  3039000\r\n\tAND unit_concept_id = 9557\r\n\tAND value_as_number IS NOT NULL\r\n) denominator\r\n;","CHECK_NAME":"plausibleValueHigh","CHECK_LEVEL":"CONCEPT","CHECK_DESCRIPTION":"For the combination of CONCEPT_ID  3039000 (Anion gap in Blood) and UNIT_CONCEPT_ID 9557 (milliequivalent per liter), the number and percent of records that have a value higher than      41.0.","CDM_TABLE_NAME":"MEASUREMENT","CDM_FIELD_NAME":"MEASUREMENT_CONCEPT_ID","CONCEPT_ID":" 3039000","UNIT_CONCEPT_ID":"9557","SQL_FILE":"concept_plausible_value_high.sql","CATEGORY":"Plausibility","SUBCATEGORY":"Atemporal","CONTEXT":"Verification","checkId":2775,"FAILED":0,"THRESHOLD_VALUE":5,"_row":"19.794"},{"NUM_VIOLATED_ROWS":0,"PCT_VIOLATED_ROWS":0,"NUM_DENOMINATOR_ROWS":0,"EXECUTION_TIME":"1.201950 secs","QUERY_TEXT":"\r\n/*********\r\nCONCEPT LEVEL check:\r\nPLAUSIBLE_VALUE_HIGH - find any MEASUREMENT records that have VALUE_AS_NUMBER with non-null value > plausible high value\r\n\r\nParameters used in this template:\r\ncdmDatabaseSchema = cdm_ibm_mdcd_v993.dbo\r\nconceptId =  3039211\r\nunitConceptId = 8749\r\nplausibleValueHigh =      20.0\r\n\r\n**********/\r\n\r\n\r\nSELECT num_violated_rows, CASE WHEN denominator.num_rows = 0 THEN 0 ELSE 1.0*num_violated_rows/denominator.num_rows END  AS pct_violated_rows,\r\n  denominator.num_rows as num_denominator_rows\r\nFROM\r\n(\r\n\tSELECT COUNT_BIG(*) AS num_violated_rows\r\n\tFROM\r\n\t(\r\n\t\tSELECT m.* \r\n\t\tFROM cdm_ibm_mdcd_v993.dbo.measurement m\r\n\t\t\r\n\t\tWHERE m.measurement_concept_id =  3039211\r\n\t\tAND m.unit_concept_id = 8749\r\n\t\tAND m.value_as_number IS NOT NULL\r\n\t\tAND m.value_as_number >      20.0\r\n\t) violated_rows\r\n) violated_row_count,\r\n( \r\n\tSELECT COUNT_BIG(*) AS num_rows\r\n\tFROM cdm_ibm_mdcd_v993.dbo.measurement m\r\n\t\r\n\tWHERE measurement_concept_id =  3039211\r\n\tAND unit_concept_id = 8749\r\n\tAND value_as_number IS NOT NULL\r\n) denominator\r\n;","CHECK_NAME":"plausibleValueHigh","CHECK_LEVEL":"CONCEPT","CHECK_DESCRIPTION":"For the combination of CONCEPT_ID  3039211 (Alpha-1-fetoprotein.tumor marker [Moles/volume] in Serum or Plasma) and UNIT_CONCEPT_ID 8749 (micromole per liter), the number and percent of records that have a value higher than      20.0.","CDM_TABLE_NAME":"MEASUREMENT","CDM_FIELD_NAME":"MEASUREMENT_CONCEPT_ID","CONCEPT_ID":" 3039211","UNIT_CONCEPT_ID":"8749","SQL_FILE":"concept_plausible_value_high.sql","CATEGORY":"Plausibility","SUBCATEGORY":"Atemporal","CONTEXT":"Verification","checkId":2776,"FAILED":0,"THRESHOLD_VALUE":5,"_row":"19.795"},{"NUM_VIOLATED_ROWS":0,"PCT_VIOLATED_ROWS":0,"NUM_DENOMINATOR_ROWS":0,"EXECUTION_TIME":"1.049973 secs","QUERY_TEXT":"\r\n/*********\r\nCONCEPT LEVEL check:\r\nPLAUSIBLE_VALUE_HIGH - find any MEASUREMENT records that have VALUE_AS_NUMBER with non-null value > plausible high value\r\n\r\nParameters used in this template:\r\ncdmDatabaseSchema = cdm_ibm_mdcd_v993.dbo\r\nconceptId =  3039381\r\nunitConceptId = 8554\r\nplausibleValueHigh =     100.0\r\n\r\n**********/\r\n\r\n\r\nSELECT num_violated_rows, CASE WHEN denominator.num_rows = 0 THEN 0 ELSE 1.0*num_violated_rows/denominator.num_rows END  AS pct_violated_rows,\r\n  denominator.num_rows as num_denominator_rows\r\nFROM\r\n(\r\n\tSELECT COUNT_BIG(*) AS num_violated_rows\r\n\tFROM\r\n\t(\r\n\t\tSELECT m.* \r\n\t\tFROM cdm_ibm_mdcd_v993.dbo.measurement m\r\n\t\t\r\n\t\tWHERE m.measurement_concept_id =  3039381\r\n\t\tAND m.unit_concept_id = 8554\r\n\t\tAND m.value_as_number IS NOT NULL\r\n\t\tAND m.value_as_number >     100.0\r\n\t) violated_rows\r\n) violated_row_count,\r\n( \r\n\tSELECT COUNT_BIG(*) AS num_rows\r\n\tFROM cdm_ibm_mdcd_v993.dbo.measurement m\r\n\t\r\n\tWHERE measurement_concept_id =  3039381\r\n\tAND unit_concept_id = 8554\r\n\tAND value_as_number IS NOT NULL\r\n) denominator\r\n;","CHECK_NAME":"plausibleValueHigh","CHECK_LEVEL":"CONCEPT","CHECK_DESCRIPTION":"For the combination of CONCEPT_ID  3039381 (t(9;22)(q34.1;q11)(ABL1,BCR) b2a2 fusion transcript/control transcript [# Ratio] in Blood or Tissue by Molecular genetics method) and UNIT_CONCEPT_ID 8554 (percent), the number and percent of records that have a value higher than     100.0.","CDM_TABLE_NAME":"MEASUREMENT","CDM_FIELD_NAME":"MEASUREMENT_CONCEPT_ID","CONCEPT_ID":" 3039381","UNIT_CONCEPT_ID":"8554","SQL_FILE":"concept_plausible_value_high.sql","CATEGORY":"Plausibility","SUBCATEGORY":"Atemporal","CONTEXT":"Verification","checkId":2777,"FAILED":0,"THRESHOLD_VALUE":5,"_row":"19.796"},{"NUM_VIOLATED_ROWS":0,"PCT_VIOLATED_ROWS":0,"NUM_DENOMINATOR_ROWS":0,"EXECUTION_TIME":"1.056972 secs","QUERY_TEXT":"\r\n/*********\r\nCONCEPT LEVEL check:\r\nPLAUSIBLE_VALUE_HIGH - find any MEASUREMENT records that have VALUE_AS_NUMBER with non-null value > plausible high value\r\n\r\nParameters used in this template:\r\ncdmDatabaseSchema = cdm_ibm_mdcd_v993.dbo\r\nconceptId =  3039783\r\nunitConceptId = 8748\r\nplausibleValueHigh =     100.0\r\n\r\n**********/\r\n\r\n\r\nSELECT num_violated_rows, CASE WHEN denominator.num_rows = 0 THEN 0 ELSE 1.0*num_violated_rows/denominator.num_rows END  AS pct_violated_rows,\r\n  denominator.num_rows as num_denominator_rows\r\nFROM\r\n(\r\n\tSELECT COUNT_BIG(*) AS num_violated_rows\r\n\tFROM\r\n\t(\r\n\t\tSELECT m.* \r\n\t\tFROM cdm_ibm_mdcd_v993.dbo.measurement m\r\n\t\t\r\n\t\tWHERE m.measurement_concept_id =  3039783\r\n\t\tAND m.unit_concept_id = 8748\r\n\t\tAND m.value_as_number IS NOT NULL\r\n\t\tAND m.value_as_number >     100.0\r\n\t) violated_rows\r\n) violated_row_count,\r\n( \r\n\tSELECT COUNT_BIG(*) AS num_rows\r\n\tFROM cdm_ibm_mdcd_v993.dbo.measurement m\r\n\t\r\n\tWHERE measurement_concept_id =  3039783\r\n\tAND unit_concept_id = 8748\r\n\tAND value_as_number IS NOT NULL\r\n) denominator\r\n;","CHECK_NAME":"plausibleValueHigh","CHECK_LEVEL":"CONCEPT","CHECK_DESCRIPTION":"For the combination of CONCEPT_ID  3039783 (Alpha-1-fetoprotein.tumor marker [Mass/volume] in Serum or Plasma) and UNIT_CONCEPT_ID 8748 (microgram per liter), the number and percent of records that have a value higher than     100.0.","CDM_TABLE_NAME":"MEASUREMENT","CDM_FIELD_NAME":"MEASUREMENT_CONCEPT_ID","CONCEPT_ID":" 3039783","UNIT_CONCEPT_ID":"8748","SQL_FILE":"concept_plausible_value_high.sql","CATEGORY":"Plausibility","SUBCATEGORY":"Atemporal","CONTEXT":"Verification","checkId":2778,"FAILED":0,"THRESHOLD_VALUE":5,"_row":"19.797"},{"NUM_VIOLATED_ROWS":0,"PCT_VIOLATED_ROWS":0,"NUM_DENOMINATOR_ROWS":0,"EXECUTION_TIME":"0.781973 secs","QUERY_TEXT":"\r\n/*********\r\nCONCEPT LEVEL check:\r\nPLAUSIBLE_VALUE_HIGH - find any MEASUREMENT records that have VALUE_AS_NUMBER with non-null value > plausible high value\r\n\r\nParameters used in this template:\r\ncdmDatabaseSchema = cdm_ibm_mdcd_v993.dbo\r\nconceptId =  3039783\r\nunitConceptId = 8842\r\nplausibleValueHigh =     100.0\r\n\r\n**********/\r\n\r\n\r\nSELECT num_violated_rows, CASE WHEN denominator.num_rows = 0 THEN 0 ELSE 1.0*num_violated_rows/denominator.num_rows END  AS pct_violated_rows,\r\n  denominator.num_rows as num_denominator_rows\r\nFROM\r\n(\r\n\tSELECT COUNT_BIG(*) AS num_violated_rows\r\n\tFROM\r\n\t(\r\n\t\tSELECT m.* \r\n\t\tFROM cdm_ibm_mdcd_v993.dbo.measurement m\r\n\t\t\r\n\t\tWHERE m.measurement_concept_id =  3039783\r\n\t\tAND m.unit_concept_id = 8842\r\n\t\tAND m.value_as_number IS NOT NULL\r\n\t\tAND m.value_as_number >     100.0\r\n\t) violated_rows\r\n) violated_row_count,\r\n( \r\n\tSELECT COUNT_BIG(*) AS num_rows\r\n\tFROM cdm_ibm_mdcd_v993.dbo.measurement m\r\n\t\r\n\tWHERE measurement_concept_id =  3039783\r\n\tAND unit_concept_id = 8842\r\n\tAND value_as_number IS NOT NULL\r\n) denominator\r\n;","CHECK_NAME":"plausibleValueHigh","CHECK_LEVEL":"CONCEPT","CHECK_DESCRIPTION":"For the combination of CONCEPT_ID  3039783 (Alpha-1-fetoprotein.tumor marker [Mass/volume] in Serum or Plasma) and UNIT_CONCEPT_ID 8842 (nanogram per milliliter), the number and percent of records that have a value higher than     100.0.","CDM_TABLE_NAME":"MEASUREMENT","CDM_FIELD_NAME":"MEASUREMENT_CONCEPT_ID","CONCEPT_ID":" 3039783","UNIT_CONCEPT_ID":"8842","SQL_FILE":"concept_plausible_value_high.sql","CATEGORY":"Plausibility","SUBCATEGORY":"Atemporal","CONTEXT":"Verification","checkId":2779,"FAILED":0,"THRESHOLD_VALUE":5,"_row":"19.798"},{"NUM_VIOLATED_ROWS":0,"PCT_VIOLATED_ROWS":0,"NUM_DENOMINATOR_ROWS":0,"EXECUTION_TIME":"1.730962 secs","QUERY_TEXT":"\r\n/*********\r\nCONCEPT LEVEL check:\r\nPLAUSIBLE_VALUE_HIGH - find any MEASUREMENT records that have VALUE_AS_NUMBER with non-null value > plausible high value\r\n\r\nParameters used in this template:\r\ncdmDatabaseSchema = cdm_ibm_mdcd_v993.dbo\r\nconceptId =  3040168\r\nunitConceptId = 8848\r\nplausibleValueHigh =       1.0\r\n\r\n**********/\r\n\r\n\r\nSELECT num_violated_rows, CASE WHEN denominator.num_rows = 0 THEN 0 ELSE 1.0*num_violated_rows/denominator.num_rows END  AS pct_violated_rows,\r\n  denominator.num_rows as num_denominator_rows\r\nFROM\r\n(\r\n\tSELECT COUNT_BIG(*) AS num_violated_rows\r\n\tFROM\r\n\t(\r\n\t\tSELECT m.* \r\n\t\tFROM cdm_ibm_mdcd_v993.dbo.measurement m\r\n\t\t\r\n\t\tWHERE m.measurement_concept_id =  3040168\r\n\t\tAND m.unit_concept_id = 8848\r\n\t\tAND m.value_as_number IS NOT NULL\r\n\t\tAND m.value_as_number >       1.0\r\n\t) violated_rows\r\n) violated_row_count,\r\n( \r\n\tSELECT COUNT_BIG(*) AS num_rows\r\n\tFROM cdm_ibm_mdcd_v993.dbo.measurement m\r\n\t\r\n\tWHERE measurement_concept_id =  3040168\r\n\tAND unit_concept_id = 8848\r\n\tAND value_as_number IS NOT NULL\r\n) denominator\r\n;","CHECK_NAME":"plausibleValueHigh","CHECK_LEVEL":"CONCEPT","CHECK_DESCRIPTION":"For the combination of CONCEPT_ID  3040168 (Immature granulocytes [#/volume] in Blood) and UNIT_CONCEPT_ID 8848 (thousand per microliter), the number and percent of records that have a value higher than       1.0.","CDM_TABLE_NAME":"MEASUREMENT","CDM_FIELD_NAME":"MEASUREMENT_CONCEPT_ID","CONCEPT_ID":" 3040168","UNIT_CONCEPT_ID":"8848","SQL_FILE":"concept_plausible_value_high.sql","CATEGORY":"Plausibility","SUBCATEGORY":"Atemporal","CONTEXT":"Verification","checkId":2780,"FAILED":0,"THRESHOLD_VALUE":5,"_row":"19.799"},{"NUM_VIOLATED_ROWS":0,"PCT_VIOLATED_ROWS":0,"NUM_DENOMINATOR_ROWS":0,"EXECUTION_TIME":"2.017942 secs","QUERY_TEXT":"\r\n/*********\r\nCONCEPT LEVEL check:\r\nPLAUSIBLE_VALUE_HIGH - find any MEASUREMENT records that have VALUE_AS_NUMBER with non-null value > plausible high value\r\n\r\nParameters used in this template:\r\ncdmDatabaseSchema = cdm_ibm_mdcd_v993.dbo\r\nconceptId =  3040168\r\nunitConceptId = 8961\r\nplausibleValueHigh =       1.0\r\n\r\n**********/\r\n\r\n\r\nSELECT num_violated_rows, CASE WHEN denominator.num_rows = 0 THEN 0 ELSE 1.0*num_violated_rows/denominator.num_rows END  AS pct_violated_rows,\r\n  denominator.num_rows as num_denominator_rows\r\nFROM\r\n(\r\n\tSELECT COUNT_BIG(*) AS num_violated_rows\r\n\tFROM\r\n\t(\r\n\t\tSELECT m.* \r\n\t\tFROM cdm_ibm_mdcd_v993.dbo.measurement m\r\n\t\t\r\n\t\tWHERE m.measurement_concept_id =  3040168\r\n\t\tAND m.unit_concept_id = 8961\r\n\t\tAND m.value_as_number IS NOT NULL\r\n\t\tAND m.value_as_number >       1.0\r\n\t) violated_rows\r\n) violated_row_count,\r\n( \r\n\tSELECT COUNT_BIG(*) AS num_rows\r\n\tFROM cdm_ibm_mdcd_v993.dbo.measurement m\r\n\t\r\n\tWHERE measurement_concept_id =  3040168\r\n\tAND unit_concept_id = 8961\r\n\tAND value_as_number IS NOT NULL\r\n) denominator\r\n;","CHECK_NAME":"plausibleValueHigh","CHECK_LEVEL":"CONCEPT","CHECK_DESCRIPTION":"For the combination of CONCEPT_ID  3040168 (Immature granulocytes [#/volume] in Blood) and UNIT_CONCEPT_ID 8961 (thousand per cubic millimeter), the number and percent of records that have a value higher than       1.0.","CDM_TABLE_NAME":"MEASUREMENT","CDM_FIELD_NAME":"MEASUREMENT_CONCEPT_ID","CONCEPT_ID":" 3040168","UNIT_CONCEPT_ID":"8961","SQL_FILE":"concept_plausible_value_high.sql","CATEGORY":"Plausibility","SUBCATEGORY":"Atemporal","CONTEXT":"Verification","checkId":2781,"FAILED":0,"THRESHOLD_VALUE":5,"_row":"19.800"},{"NUM_VIOLATED_ROWS":0,"PCT_VIOLATED_ROWS":0,"NUM_DENOMINATOR_ROWS":0,"EXECUTION_TIME":"0.950972 secs","QUERY_TEXT":"\r\n/*********\r\nCONCEPT LEVEL check:\r\nPLAUSIBLE_VALUE_HIGH - find any MEASUREMENT records that have VALUE_AS_NUMBER with non-null value > plausible high value\r\n\r\nParameters used in this template:\r\ncdmDatabaseSchema = cdm_ibm_mdcd_v993.dbo\r\nconceptId =  3041559\r\nunitConceptId = 8554\r\nplausibleValueHigh =     100.0\r\n\r\n**********/\r\n\r\n\r\nSELECT num_violated_rows, CASE WHEN denominator.num_rows = 0 THEN 0 ELSE 1.0*num_violated_rows/denominator.num_rows END  AS pct_violated_rows,\r\n  denominator.num_rows as num_denominator_rows\r\nFROM\r\n(\r\n\tSELECT COUNT_BIG(*) AS num_violated_rows\r\n\tFROM\r\n\t(\r\n\t\tSELECT m.* \r\n\t\tFROM cdm_ibm_mdcd_v993.dbo.measurement m\r\n\t\t\r\n\t\tWHERE m.measurement_concept_id =  3041559\r\n\t\tAND m.unit_concept_id = 8554\r\n\t\tAND m.value_as_number IS NOT NULL\r\n\t\tAND m.value_as_number >     100.0\r\n\t) violated_rows\r\n) violated_row_count,\r\n( \r\n\tSELECT COUNT_BIG(*) AS num_rows\r\n\tFROM cdm_ibm_mdcd_v993.dbo.measurement m\r\n\t\r\n\tWHERE measurement_concept_id =  3041559\r\n\tAND unit_concept_id = 8554\r\n\tAND value_as_number IS NOT NULL\r\n) denominator\r\n;","CHECK_NAME":"plausibleValueHigh","CHECK_LEVEL":"CONCEPT","CHECK_DESCRIPTION":"For the combination of CONCEPT_ID  3041559 (t(9;22)(q34.1;q11)(ABL1,BCR) b3a2 fusion transcript/control transcript [# Ratio] in Blood or Tissue by Molecular genetics method) and UNIT_CONCEPT_ID 8554 (percent), the number and percent of records that have a value higher than     100.0.","CDM_TABLE_NAME":"MEASUREMENT","CDM_FIELD_NAME":"MEASUREMENT_CONCEPT_ID","CONCEPT_ID":" 3041559","UNIT_CONCEPT_ID":"8554","SQL_FILE":"concept_plausible_value_high.sql","CATEGORY":"Plausibility","SUBCATEGORY":"Atemporal","CONTEXT":"Verification","checkId":2782,"FAILED":0,"THRESHOLD_VALUE":5,"_row":"19.801"},{"NUM_VIOLATED_ROWS":0,"PCT_VIOLATED_ROWS":0,"NUM_DENOMINATOR_ROWS":0,"EXECUTION_TIME":"1.215973 secs","QUERY_TEXT":"\r\n/*********\r\nCONCEPT LEVEL check:\r\nPLAUSIBLE_VALUE_HIGH - find any MEASUREMENT records that have VALUE_AS_NUMBER with non-null value > plausible high value\r\n\r\nParameters used in this template:\r\ncdmDatabaseSchema = cdm_ibm_mdcd_v993.dbo\r\nconceptId =  3043000\r\nunitConceptId = 8713\r\nplausibleValueHigh =     360.0\r\n\r\n**********/\r\n\r\n\r\nSELECT num_violated_rows, CASE WHEN denominator.num_rows = 0 THEN 0 ELSE 1.0*num_violated_rows/denominator.num_rows END  AS pct_violated_rows,\r\n  denominator.num_rows as num_denominator_rows\r\nFROM\r\n(\r\n\tSELECT COUNT_BIG(*) AS num_violated_rows\r\n\tFROM\r\n\t(\r\n\t\tSELECT m.* \r\n\t\tFROM cdm_ibm_mdcd_v993.dbo.measurement m\r\n\t\t\r\n\t\tWHERE m.measurement_concept_id =  3043000\r\n\t\tAND m.unit_concept_id = 8713\r\n\t\tAND m.value_as_number IS NOT NULL\r\n\t\tAND m.value_as_number >     360.0\r\n\t) violated_rows\r\n) violated_row_count,\r\n( \r\n\tSELECT COUNT_BIG(*) AS num_rows\r\n\tFROM cdm_ibm_mdcd_v993.dbo.measurement m\r\n\t\r\n\tWHERE measurement_concept_id =  3043000\r\n\tAND unit_concept_id = 8713\r\n\tAND value_as_number IS NOT NULL\r\n) denominator\r\n;","CHECK_NAME":"plausibleValueHigh","CHECK_LEVEL":"CONCEPT","CHECK_DESCRIPTION":"For the combination of CONCEPT_ID  3043000 (Haptoglobin [Mass/volume] in Serum or Plasma by Nephelometry) and UNIT_CONCEPT_ID 8713 (gram per deciliter), the number and percent of records that have a value higher than     360.0.","CDM_TABLE_NAME":"MEASUREMENT","CDM_FIELD_NAME":"MEASUREMENT_CONCEPT_ID","CONCEPT_ID":" 3043000","UNIT_CONCEPT_ID":"8713","SQL_FILE":"concept_plausible_value_high.sql","CATEGORY":"Plausibility","SUBCATEGORY":"Atemporal","CONTEXT":"Verification","checkId":2783,"FAILED":0,"THRESHOLD_VALUE":5,"_row":"19.802"},{"NUM_VIOLATED_ROWS":0,"PCT_VIOLATED_ROWS":0,"NUM_DENOMINATOR_ROWS":0,"EXECUTION_TIME":"1.256971 secs","QUERY_TEXT":"\r\n/*********\r\nCONCEPT LEVEL check:\r\nPLAUSIBLE_VALUE_HIGH - find any MEASUREMENT records that have VALUE_AS_NUMBER with non-null value > plausible high value\r\n\r\nParameters used in this template:\r\ncdmDatabaseSchema = cdm_ibm_mdcd_v993.dbo\r\nconceptId =  3043000\r\nunitConceptId = 8840\r\nplausibleValueHigh =     500.0\r\n\r\n**********/\r\n\r\n\r\nSELECT num_violated_rows, CASE WHEN denominator.num_rows = 0 THEN 0 ELSE 1.0*num_violated_rows/denominator.num_rows END  AS pct_violated_rows,\r\n  denominator.num_rows as num_denominator_rows\r\nFROM\r\n(\r\n\tSELECT COUNT_BIG(*) AS num_violated_rows\r\n\tFROM\r\n\t(\r\n\t\tSELECT m.* \r\n\t\tFROM cdm_ibm_mdcd_v993.dbo.measurement m\r\n\t\t\r\n\t\tWHERE m.measurement_concept_id =  3043000\r\n\t\tAND m.unit_concept_id = 8840\r\n\t\tAND m.value_as_number IS NOT NULL\r\n\t\tAND m.value_as_number >     500.0\r\n\t) violated_rows\r\n) violated_row_count,\r\n( \r\n\tSELECT COUNT_BIG(*) AS num_rows\r\n\tFROM cdm_ibm_mdcd_v993.dbo.measurement m\r\n\t\r\n\tWHERE measurement_concept_id =  3043000\r\n\tAND unit_concept_id = 8840\r\n\tAND value_as_number IS NOT NULL\r\n) denominator\r\n;","CHECK_NAME":"plausibleValueHigh","CHECK_LEVEL":"CONCEPT","CHECK_DESCRIPTION":"For the combination of CONCEPT_ID  3043000 (Haptoglobin [Mass/volume] in Serum or Plasma by Nephelometry) and UNIT_CONCEPT_ID 8840 (milligram per deciliter), the number and percent of records that have a value higher than     500.0.","CDM_TABLE_NAME":"MEASUREMENT","CDM_FIELD_NAME":"MEASUREMENT_CONCEPT_ID","CONCEPT_ID":" 3043000","UNIT_CONCEPT_ID":"8840","SQL_FILE":"concept_plausible_value_high.sql","CATEGORY":"Plausibility","SUBCATEGORY":"Atemporal","CONTEXT":"Verification","checkId":2784,"FAILED":0,"THRESHOLD_VALUE":5,"_row":"19.803"},{"NUM_VIOLATED_ROWS":0,"PCT_VIOLATED_ROWS":0,"NUM_DENOMINATOR_ROWS":0,"EXECUTION_TIME":"0.542989 secs","QUERY_TEXT":"\r\n/*********\r\nCONCEPT LEVEL check:\r\nPLAUSIBLE_VALUE_HIGH - find any MEASUREMENT records that have VALUE_AS_NUMBER with non-null value > plausible high value\r\n\r\nParameters used in this template:\r\ncdmDatabaseSchema = cdm_ibm_mdcd_v993.dbo\r\nconceptId =  3045716\r\nunitConceptId = 8753\r\nplausibleValueHigh =      18.0\r\n\r\n**********/\r\n\r\n\r\nSELECT num_violated_rows, CASE WHEN denominator.num_rows = 0 THEN 0 ELSE 1.0*num_violated_rows/denominator.num_rows END  AS pct_violated_rows,\r\n  denominator.num_rows as num_denominator_rows\r\nFROM\r\n(\r\n\tSELECT COUNT_BIG(*) AS num_violated_rows\r\n\tFROM\r\n\t(\r\n\t\tSELECT m.* \r\n\t\tFROM cdm_ibm_mdcd_v993.dbo.measurement m\r\n\t\t\r\n\t\tWHERE m.measurement_concept_id =  3045716\r\n\t\tAND m.unit_concept_id = 8753\r\n\t\tAND m.value_as_number IS NOT NULL\r\n\t\tAND m.value_as_number >      18.0\r\n\t) violated_rows\r\n) violated_row_count,\r\n( \r\n\tSELECT COUNT_BIG(*) AS num_rows\r\n\tFROM cdm_ibm_mdcd_v993.dbo.measurement m\r\n\t\r\n\tWHERE measurement_concept_id =  3045716\r\n\tAND unit_concept_id = 8753\r\n\tAND value_as_number IS NOT NULL\r\n) denominator\r\n;","CHECK_NAME":"plausibleValueHigh","CHECK_LEVEL":"CONCEPT","CHECK_DESCRIPTION":"For the combination of CONCEPT_ID  3045716 (Anion gap in Serum or Plasma) and UNIT_CONCEPT_ID 8753 (millimole per liter), the number and percent of records that have a value higher than      18.0.","CDM_TABLE_NAME":"MEASUREMENT","CDM_FIELD_NAME":"MEASUREMENT_CONCEPT_ID","CONCEPT_ID":" 3045716","UNIT_CONCEPT_ID":"8753","SQL_FILE":"concept_plausible_value_high.sql","CATEGORY":"Plausibility","SUBCATEGORY":"Atemporal","CONTEXT":"Verification","checkId":2785,"FAILED":0,"THRESHOLD_VALUE":5,"_row":"19.804"},{"NUM_VIOLATED_ROWS":0,"PCT_VIOLATED_ROWS":0,"NUM_DENOMINATOR_ROWS":0,"EXECUTION_TIME":"0.975964 secs","QUERY_TEXT":"\r\n/*********\r\nCONCEPT LEVEL check:\r\nPLAUSIBLE_VALUE_HIGH - find any MEASUREMENT records that have VALUE_AS_NUMBER with non-null value > plausible high value\r\n\r\nParameters used in this template:\r\ncdmDatabaseSchema = cdm_ibm_mdcd_v993.dbo\r\nconceptId =  3045716\r\nunitConceptId = 9557\r\nplausibleValueHigh =      41.0\r\n\r\n**********/\r\n\r\n\r\nSELECT num_violated_rows, CASE WHEN denominator.num_rows = 0 THEN 0 ELSE 1.0*num_violated_rows/denominator.num_rows END  AS pct_violated_rows,\r\n  denominator.num_rows as num_denominator_rows\r\nFROM\r\n(\r\n\tSELECT COUNT_BIG(*) AS num_violated_rows\r\n\tFROM\r\n\t(\r\n\t\tSELECT m.* \r\n\t\tFROM cdm_ibm_mdcd_v993.dbo.measurement m\r\n\t\t\r\n\t\tWHERE m.measurement_concept_id =  3045716\r\n\t\tAND m.unit_concept_id = 9557\r\n\t\tAND m.value_as_number IS NOT NULL\r\n\t\tAND m.value_as_number >      41.0\r\n\t) violated_rows\r\n) violated_row_count,\r\n( \r\n\tSELECT COUNT_BIG(*) AS num_rows\r\n\tFROM cdm_ibm_mdcd_v993.dbo.measurement m\r\n\t\r\n\tWHERE measurement_concept_id =  3045716\r\n\tAND unit_concept_id = 9557\r\n\tAND value_as_number IS NOT NULL\r\n) denominator\r\n;","CHECK_NAME":"plausibleValueHigh","CHECK_LEVEL":"CONCEPT","CHECK_DESCRIPTION":"For the combination of CONCEPT_ID  3045716 (Anion gap in Serum or Plasma) and UNIT_CONCEPT_ID 9557 (milliequivalent per liter), the number and percent of records that have a value higher than      41.0.","CDM_TABLE_NAME":"MEASUREMENT","CDM_FIELD_NAME":"MEASUREMENT_CONCEPT_ID","CONCEPT_ID":" 3045716","UNIT_CONCEPT_ID":"9557","SQL_FILE":"concept_plausible_value_high.sql","CATEGORY":"Plausibility","SUBCATEGORY":"Atemporal","CONTEXT":"Verification","checkId":2786,"FAILED":0,"THRESHOLD_VALUE":5,"_row":"19.805"},{"NUM_VIOLATED_ROWS":0,"PCT_VIOLATED_ROWS":0,"NUM_DENOMINATOR_ROWS":0,"EXECUTION_TIME":"0.633979 secs","QUERY_TEXT":"\r\n/*********\r\nCONCEPT LEVEL check:\r\nPLAUSIBLE_VALUE_HIGH - find any MEASUREMENT records that have VALUE_AS_NUMBER with non-null value > plausible high value\r\n\r\nParameters used in this template:\r\ncdmDatabaseSchema = cdm_ibm_mdcd_v993.dbo\r\nconceptId =  3046279\r\nunitConceptId = 8842\r\nplausibleValueHigh =      10.0\r\n\r\n**********/\r\n\r\n\r\nSELECT num_violated_rows, CASE WHEN denominator.num_rows = 0 THEN 0 ELSE 1.0*num_violated_rows/denominator.num_rows END  AS pct_violated_rows,\r\n  denominator.num_rows as num_denominator_rows\r\nFROM\r\n(\r\n\tSELECT COUNT_BIG(*) AS num_violated_rows\r\n\tFROM\r\n\t(\r\n\t\tSELECT m.* \r\n\t\tFROM cdm_ibm_mdcd_v993.dbo.measurement m\r\n\t\t\r\n\t\tWHERE m.measurement_concept_id =  3046279\r\n\t\tAND m.unit_concept_id = 8842\r\n\t\tAND m.value_as_number IS NOT NULL\r\n\t\tAND m.value_as_number >      10.0\r\n\t) violated_rows\r\n) violated_row_count,\r\n( \r\n\tSELECT COUNT_BIG(*) AS num_rows\r\n\tFROM cdm_ibm_mdcd_v993.dbo.measurement m\r\n\t\r\n\tWHERE measurement_concept_id =  3046279\r\n\tAND unit_concept_id = 8842\r\n\tAND value_as_number IS NOT NULL\r\n) denominator\r\n;","CHECK_NAME":"plausibleValueHigh","CHECK_LEVEL":"CONCEPT","CHECK_DESCRIPTION":"For the combination of CONCEPT_ID  3046279 (Procalcitonin [Mass/volume] in Serum or Plasma) and UNIT_CONCEPT_ID 8842 (nanogram per milliliter), the number and percent of records that have a value higher than      10.0.","CDM_TABLE_NAME":"MEASUREMENT","CDM_FIELD_NAME":"MEASUREMENT_CONCEPT_ID","CONCEPT_ID":" 3046279","UNIT_CONCEPT_ID":"8842","SQL_FILE":"concept_plausible_value_high.sql","CATEGORY":"Plausibility","SUBCATEGORY":"Atemporal","CONTEXT":"Verification","checkId":2787,"FAILED":0,"THRESHOLD_VALUE":5,"_row":"19.806"},{"NUM_VIOLATED_ROWS":0,"PCT_VIOLATED_ROWS":0,"NUM_DENOMINATOR_ROWS":0,"EXECUTION_TIME":"1.384925 secs","QUERY_TEXT":"\r\n/*********\r\nCONCEPT LEVEL check:\r\nPLAUSIBLE_VALUE_HIGH - find any MEASUREMENT records that have VALUE_AS_NUMBER with non-null value > plausible high value\r\n\r\nParameters used in this template:\r\ncdmDatabaseSchema = cdm_ibm_mdcd_v993.dbo\r\nconceptId =  3046485\r\nunitConceptId = 8554\r\nplausibleValueHigh =     100.0\r\n\r\n**********/\r\n\r\n\r\nSELECT num_violated_rows, CASE WHEN denominator.num_rows = 0 THEN 0 ELSE 1.0*num_violated_rows/denominator.num_rows END  AS pct_violated_rows,\r\n  denominator.num_rows as num_denominator_rows\r\nFROM\r\n(\r\n\tSELECT COUNT_BIG(*) AS num_violated_rows\r\n\tFROM\r\n\t(\r\n\t\tSELECT m.* \r\n\t\tFROM cdm_ibm_mdcd_v993.dbo.measurement m\r\n\t\t\r\n\t\tWHERE m.measurement_concept_id =  3046485\r\n\t\tAND m.unit_concept_id = 8554\r\n\t\tAND m.value_as_number IS NOT NULL\r\n\t\tAND m.value_as_number >     100.0\r\n\t) violated_rows\r\n) violated_row_count,\r\n( \r\n\tSELECT COUNT_BIG(*) AS num_rows\r\n\tFROM cdm_ibm_mdcd_v993.dbo.measurement m\r\n\t\r\n\tWHERE measurement_concept_id =  3046485\r\n\tAND unit_concept_id = 8554\r\n\tAND value_as_number IS NOT NULL\r\n) denominator\r\n;","CHECK_NAME":"plausibleValueHigh","CHECK_LEVEL":"CONCEPT","CHECK_DESCRIPTION":"For the combination of CONCEPT_ID  3046485 (Urea nitrogen/Creatinine [Mass Ratio] in Blood) and UNIT_CONCEPT_ID 8554 (percent), the number and percent of records that have a value higher than     100.0.","CDM_TABLE_NAME":"MEASUREMENT","CDM_FIELD_NAME":"MEASUREMENT_CONCEPT_ID","CONCEPT_ID":" 3046485","UNIT_CONCEPT_ID":"8554","SQL_FILE":"concept_plausible_value_high.sql","CATEGORY":"Plausibility","SUBCATEGORY":"Atemporal","CONTEXT":"Verification","checkId":2788,"FAILED":0,"THRESHOLD_VALUE":5,"_row":"19.807"},{"NUM_VIOLATED_ROWS":0,"PCT_VIOLATED_ROWS":0,"NUM_DENOMINATOR_ROWS":0,"EXECUTION_TIME":"0.636977 secs","QUERY_TEXT":"\r\n/*********\r\nCONCEPT LEVEL check:\r\nPLAUSIBLE_VALUE_HIGH - find any MEASUREMENT records that have VALUE_AS_NUMBER with non-null value > plausible high value\r\n\r\nParameters used in this template:\r\ncdmDatabaseSchema = cdm_ibm_mdcd_v993.dbo\r\nconceptId =  3046569\r\nunitConceptId = 8736\r\nplausibleValueHigh =    1000.0\r\n\r\n**********/\r\n\r\n\r\nSELECT num_violated_rows, CASE WHEN denominator.num_rows = 0 THEN 0 ELSE 1.0*num_violated_rows/denominator.num_rows END  AS pct_violated_rows,\r\n  denominator.num_rows as num_denominator_rows\r\nFROM\r\n(\r\n\tSELECT COUNT_BIG(*) AS num_violated_rows\r\n\tFROM\r\n\t(\r\n\t\tSELECT m.* \r\n\t\tFROM cdm_ibm_mdcd_v993.dbo.measurement m\r\n\t\t\r\n\t\tWHERE m.measurement_concept_id =  3046569\r\n\t\tAND m.unit_concept_id = 8736\r\n\t\tAND m.value_as_number IS NOT NULL\r\n\t\tAND m.value_as_number >    1000.0\r\n\t) violated_rows\r\n) violated_row_count,\r\n( \r\n\tSELECT COUNT_BIG(*) AS num_rows\r\n\tFROM cdm_ibm_mdcd_v993.dbo.measurement m\r\n\t\r\n\tWHERE measurement_concept_id =  3046569\r\n\tAND unit_concept_id = 8736\r\n\tAND value_as_number IS NOT NULL\r\n) denominator\r\n;","CHECK_NAME":"plausibleValueHigh","CHECK_LEVEL":"CONCEPT","CHECK_DESCRIPTION":"For the combination of CONCEPT_ID  3046569 (Transferrin receptor.soluble [Moles/volume] in Serum or Plasma) and UNIT_CONCEPT_ID 8736 (nanomole per liter), the number and percent of records that have a value higher than    1000.0.","CDM_TABLE_NAME":"MEASUREMENT","CDM_FIELD_NAME":"MEASUREMENT_CONCEPT_ID","CONCEPT_ID":" 3046569","UNIT_CONCEPT_ID":"8736","SQL_FILE":"concept_plausible_value_high.sql","CATEGORY":"Plausibility","SUBCATEGORY":"Atemporal","CONTEXT":"Verification","checkId":2789,"FAILED":0,"THRESHOLD_VALUE":5,"_row":"19.808"},{"NUM_VIOLATED_ROWS":0,"PCT_VIOLATED_ROWS":0,"NUM_DENOMINATOR_ROWS":0,"EXECUTION_TIME":"0.676975 secs","QUERY_TEXT":"\r\n/*********\r\nCONCEPT LEVEL check:\r\nPLAUSIBLE_VALUE_HIGH - find any MEASUREMENT records that have VALUE_AS_NUMBER with non-null value > plausible high value\r\n\r\nParameters used in this template:\r\ncdmDatabaseSchema = cdm_ibm_mdcd_v993.dbo\r\nconceptId =  3048863\r\nunitConceptId = 8554\r\nplausibleValueHigh =      53.0\r\n\r\n**********/\r\n\r\n\r\nSELECT num_violated_rows, CASE WHEN denominator.num_rows = 0 THEN 0 ELSE 1.0*num_violated_rows/denominator.num_rows END  AS pct_violated_rows,\r\n  denominator.num_rows as num_denominator_rows\r\nFROM\r\n(\r\n\tSELECT COUNT_BIG(*) AS num_violated_rows\r\n\tFROM\r\n\t(\r\n\t\tSELECT m.* \r\n\t\tFROM cdm_ibm_mdcd_v993.dbo.measurement m\r\n\t\t\r\n\t\tWHERE m.measurement_concept_id =  3048863\r\n\t\tAND m.unit_concept_id = 8554\r\n\t\tAND m.value_as_number IS NOT NULL\r\n\t\tAND m.value_as_number >      53.0\r\n\t) violated_rows\r\n) violated_row_count,\r\n( \r\n\tSELECT COUNT_BIG(*) AS num_rows\r\n\tFROM cdm_ibm_mdcd_v993.dbo.measurement m\r\n\t\r\n\tWHERE measurement_concept_id =  3048863\r\n\tAND unit_concept_id = 8554\r\n\tAND value_as_number IS NOT NULL\r\n) denominator\r\n;","CHECK_NAME":"plausibleValueHigh","CHECK_LEVEL":"CONCEPT","CHECK_DESCRIPTION":"For the combination of CONCEPT_ID  3048863 (Creatine kinase.MB/Creatine kinase.total [Ratio] in Serum or Plasma) and UNIT_CONCEPT_ID 8554 (percent), the number and percent of records that have a value higher than      53.0.","CDM_TABLE_NAME":"MEASUREMENT","CDM_FIELD_NAME":"MEASUREMENT_CONCEPT_ID","CONCEPT_ID":" 3048863","UNIT_CONCEPT_ID":"8554","SQL_FILE":"concept_plausible_value_high.sql","CATEGORY":"Plausibility","SUBCATEGORY":"Atemporal","CONTEXT":"Verification","checkId":2790,"FAILED":0,"THRESHOLD_VALUE":5,"_row":"19.809"},{"NUM_VIOLATED_ROWS":0,"PCT_VIOLATED_ROWS":0,"NUM_DENOMINATOR_ROWS":0,"EXECUTION_TIME":"0.631989 secs","QUERY_TEXT":"\r\n/*********\r\nCONCEPT LEVEL check:\r\nPLAUSIBLE_VALUE_HIGH - find any MEASUREMENT records that have VALUE_AS_NUMBER with non-null value > plausible high value\r\n\r\nParameters used in this template:\r\ncdmDatabaseSchema = cdm_ibm_mdcd_v993.dbo\r\nconceptId =  3049187\r\nunitConceptId = 8510\r\nplausibleValueHigh =     150.0\r\n\r\n**********/\r\n\r\n\r\nSELECT num_violated_rows, CASE WHEN denominator.num_rows = 0 THEN 0 ELSE 1.0*num_violated_rows/denominator.num_rows END  AS pct_violated_rows,\r\n  denominator.num_rows as num_denominator_rows\r\nFROM\r\n(\r\n\tSELECT COUNT_BIG(*) AS num_violated_rows\r\n\tFROM\r\n\t(\r\n\t\tSELECT m.* \r\n\t\tFROM cdm_ibm_mdcd_v993.dbo.measurement m\r\n\t\t\r\n\t\tWHERE m.measurement_concept_id =  3049187\r\n\t\tAND m.unit_concept_id = 8510\r\n\t\tAND m.value_as_number IS NOT NULL\r\n\t\tAND m.value_as_number >     150.0\r\n\t) violated_rows\r\n) violated_row_count,\r\n( \r\n\tSELECT COUNT_BIG(*) AS num_rows\r\n\tFROM cdm_ibm_mdcd_v993.dbo.measurement m\r\n\t\r\n\tWHERE measurement_concept_id =  3049187\r\n\tAND unit_concept_id = 8510\r\n\tAND value_as_number IS NOT NULL\r\n) denominator\r\n;","CHECK_NAME":"plausibleValueHigh","CHECK_LEVEL":"CONCEPT","CHECK_DESCRIPTION":"For the combination of CONCEPT_ID  3049187 (Glomerular filtration rate/1.73 sq M predicted among non-blacks [Volume Rate/Area] in Serum, Plasma or Blood by Creatinine-based formula (MDRD)) and UNIT_CONCEPT_ID 8510 (unit), the number and percent of records that have a value higher than     150.0.","CDM_TABLE_NAME":"MEASUREMENT","CDM_FIELD_NAME":"MEASUREMENT_CONCEPT_ID","CONCEPT_ID":" 3049187","UNIT_CONCEPT_ID":"8510","SQL_FILE":"concept_plausible_value_high.sql","CATEGORY":"Plausibility","SUBCATEGORY":"Atemporal","CONTEXT":"Verification","checkId":2791,"FAILED":0,"THRESHOLD_VALUE":5,"_row":"19.810"},{"NUM_VIOLATED_ROWS":0,"PCT_VIOLATED_ROWS":0,"NUM_DENOMINATOR_ROWS":0,"EXECUTION_TIME":"1.197954 secs","QUERY_TEXT":"\r\n/*********\r\nCONCEPT LEVEL check:\r\nPLAUSIBLE_VALUE_HIGH - find any MEASUREMENT records that have VALUE_AS_NUMBER with non-null value > plausible high value\r\n\r\nParameters used in this template:\r\ncdmDatabaseSchema = cdm_ibm_mdcd_v993.dbo\r\nconceptId =  3049187\r\nunitConceptId = 8519\r\nplausibleValueHigh =     150.0\r\n\r\n**********/\r\n\r\n\r\nSELECT num_violated_rows, CASE WHEN denominator.num_rows = 0 THEN 0 ELSE 1.0*num_violated_rows/denominator.num_rows END  AS pct_violated_rows,\r\n  denominator.num_rows as num_denominator_rows\r\nFROM\r\n(\r\n\tSELECT COUNT_BIG(*) AS num_violated_rows\r\n\tFROM\r\n\t(\r\n\t\tSELECT m.* \r\n\t\tFROM cdm_ibm_mdcd_v993.dbo.measurement m\r\n\t\t\r\n\t\tWHERE m.measurement_concept_id =  3049187\r\n\t\tAND m.unit_concept_id = 8519\r\n\t\tAND m.value_as_number IS NOT NULL\r\n\t\tAND m.value_as_number >     150.0\r\n\t) violated_rows\r\n) violated_row_count,\r\n( \r\n\tSELECT COUNT_BIG(*) AS num_rows\r\n\tFROM cdm_ibm_mdcd_v993.dbo.measurement m\r\n\t\r\n\tWHERE measurement_concept_id =  3049187\r\n\tAND unit_concept_id = 8519\r\n\tAND value_as_number IS NOT NULL\r\n) denominator\r\n;","CHECK_NAME":"plausibleValueHigh","CHECK_LEVEL":"CONCEPT","CHECK_DESCRIPTION":"For the combination of CONCEPT_ID  3049187 (Glomerular filtration rate/1.73 sq M predicted among non-blacks [Volume Rate/Area] in Serum, Plasma or Blood by Creatinine-based formula (MDRD)) and UNIT_CONCEPT_ID 8519 (liter), the number and percent of records that have a value higher than     150.0.","CDM_TABLE_NAME":"MEASUREMENT","CDM_FIELD_NAME":"MEASUREMENT_CONCEPT_ID","CONCEPT_ID":" 3049187","UNIT_CONCEPT_ID":"8519","SQL_FILE":"concept_plausible_value_high.sql","CATEGORY":"Plausibility","SUBCATEGORY":"Atemporal","CONTEXT":"Verification","checkId":2792,"FAILED":0,"THRESHOLD_VALUE":5,"_row":"19.811"},{"NUM_VIOLATED_ROWS":0,"PCT_VIOLATED_ROWS":0,"NUM_DENOMINATOR_ROWS":0,"EXECUTION_TIME":"0.573990 secs","QUERY_TEXT":"\r\n/*********\r\nCONCEPT LEVEL check:\r\nPLAUSIBLE_VALUE_HIGH - find any MEASUREMENT records that have VALUE_AS_NUMBER with non-null value > plausible high value\r\n\r\nParameters used in this template:\r\ncdmDatabaseSchema = cdm_ibm_mdcd_v993.dbo\r\nconceptId =  3049187\r\nunitConceptId = 8587\r\nplausibleValueHigh =     150.0\r\n\r\n**********/\r\n\r\n\r\nSELECT num_violated_rows, CASE WHEN denominator.num_rows = 0 THEN 0 ELSE 1.0*num_violated_rows/denominator.num_rows END  AS pct_violated_rows,\r\n  denominator.num_rows as num_denominator_rows\r\nFROM\r\n(\r\n\tSELECT COUNT_BIG(*) AS num_violated_rows\r\n\tFROM\r\n\t(\r\n\t\tSELECT m.* \r\n\t\tFROM cdm_ibm_mdcd_v993.dbo.measurement m\r\n\t\t\r\n\t\tWHERE m.measurement_concept_id =  3049187\r\n\t\tAND m.unit_concept_id = 8587\r\n\t\tAND m.value_as_number IS NOT NULL\r\n\t\tAND m.value_as_number >     150.0\r\n\t) violated_rows\r\n) violated_row_count,\r\n( \r\n\tSELECT COUNT_BIG(*) AS num_rows\r\n\tFROM cdm_ibm_mdcd_v993.dbo.measurement m\r\n\t\r\n\tWHERE measurement_concept_id =  3049187\r\n\tAND unit_concept_id = 8587\r\n\tAND value_as_number IS NOT NULL\r\n) denominator\r\n;","CHECK_NAME":"plausibleValueHigh","CHECK_LEVEL":"CONCEPT","CHECK_DESCRIPTION":"For the combination of CONCEPT_ID  3049187 (Glomerular filtration rate/1.73 sq M predicted among non-blacks [Volume Rate/Area] in Serum, Plasma or Blood by Creatinine-based formula (MDRD)) and UNIT_CONCEPT_ID 8587 (milliliter), the number and percent of records that have a value higher than     150.0.","CDM_TABLE_NAME":"MEASUREMENT","CDM_FIELD_NAME":"MEASUREMENT_CONCEPT_ID","CONCEPT_ID":" 3049187","UNIT_CONCEPT_ID":"8587","SQL_FILE":"concept_plausible_value_high.sql","CATEGORY":"Plausibility","SUBCATEGORY":"Atemporal","CONTEXT":"Verification","checkId":2793,"FAILED":0,"THRESHOLD_VALUE":5,"_row":"19.812"},{"NUM_VIOLATED_ROWS":0,"PCT_VIOLATED_ROWS":0,"NUM_DENOMINATOR_ROWS":0,"EXECUTION_TIME":"0.756972 secs","QUERY_TEXT":"\r\n/*********\r\nCONCEPT LEVEL check:\r\nPLAUSIBLE_VALUE_HIGH - find any MEASUREMENT records that have VALUE_AS_NUMBER with non-null value > plausible high value\r\n\r\nParameters used in this template:\r\ncdmDatabaseSchema = cdm_ibm_mdcd_v993.dbo\r\nconceptId =  3049187\r\nunitConceptId = 8795\r\nplausibleValueHigh =     150.0\r\n\r\n**********/\r\n\r\n\r\nSELECT num_violated_rows, CASE WHEN denominator.num_rows = 0 THEN 0 ELSE 1.0*num_violated_rows/denominator.num_rows END  AS pct_violated_rows,\r\n  denominator.num_rows as num_denominator_rows\r\nFROM\r\n(\r\n\tSELECT COUNT_BIG(*) AS num_violated_rows\r\n\tFROM\r\n\t(\r\n\t\tSELECT m.* \r\n\t\tFROM cdm_ibm_mdcd_v993.dbo.measurement m\r\n\t\t\r\n\t\tWHERE m.measurement_concept_id =  3049187\r\n\t\tAND m.unit_concept_id = 8795\r\n\t\tAND m.value_as_number IS NOT NULL\r\n\t\tAND m.value_as_number >     150.0\r\n\t) violated_rows\r\n) violated_row_count,\r\n( \r\n\tSELECT COUNT_BIG(*) AS num_rows\r\n\tFROM cdm_ibm_mdcd_v993.dbo.measurement m\r\n\t\r\n\tWHERE measurement_concept_id =  3049187\r\n\tAND unit_concept_id = 8795\r\n\tAND value_as_number IS NOT NULL\r\n) denominator\r\n;","CHECK_NAME":"plausibleValueHigh","CHECK_LEVEL":"CONCEPT","CHECK_DESCRIPTION":"For the combination of CONCEPT_ID  3049187 (Glomerular filtration rate/1.73 sq M predicted among non-blacks [Volume Rate/Area] in Serum, Plasma or Blood by Creatinine-based formula (MDRD)) and UNIT_CONCEPT_ID 8795 (milliliter per minute), the number and percent of records that have a value higher than     150.0.","CDM_TABLE_NAME":"MEASUREMENT","CDM_FIELD_NAME":"MEASUREMENT_CONCEPT_ID","CONCEPT_ID":" 3049187","UNIT_CONCEPT_ID":"8795","SQL_FILE":"concept_plausible_value_high.sql","CATEGORY":"Plausibility","SUBCATEGORY":"Atemporal","CONTEXT":"Verification","checkId":2794,"FAILED":0,"THRESHOLD_VALUE":5,"_row":"19.813"},{"NUM_VIOLATED_ROWS":0,"PCT_VIOLATED_ROWS":0,"NUM_DENOMINATOR_ROWS":0,"EXECUTION_TIME":"1.265963 secs","QUERY_TEXT":"\r\n/*********\r\nCONCEPT LEVEL check:\r\nPLAUSIBLE_VALUE_HIGH - find any MEASUREMENT records that have VALUE_AS_NUMBER with non-null value > plausible high value\r\n\r\nParameters used in this template:\r\ncdmDatabaseSchema = cdm_ibm_mdcd_v993.dbo\r\nconceptId =  3049187\r\nunitConceptId = 9117\r\nplausibleValueHigh =     150.0\r\n\r\n**********/\r\n\r\n\r\nSELECT num_violated_rows, CASE WHEN denominator.num_rows = 0 THEN 0 ELSE 1.0*num_violated_rows/denominator.num_rows END  AS pct_violated_rows,\r\n  denominator.num_rows as num_denominator_rows\r\nFROM\r\n(\r\n\tSELECT COUNT_BIG(*) AS num_violated_rows\r\n\tFROM\r\n\t(\r\n\t\tSELECT m.* \r\n\t\tFROM cdm_ibm_mdcd_v993.dbo.measurement m\r\n\t\t\r\n\t\tWHERE m.measurement_concept_id =  3049187\r\n\t\tAND m.unit_concept_id = 9117\r\n\t\tAND m.value_as_number IS NOT NULL\r\n\t\tAND m.value_as_number >     150.0\r\n\t) violated_rows\r\n) violated_row_count,\r\n( \r\n\tSELECT COUNT_BIG(*) AS num_rows\r\n\tFROM cdm_ibm_mdcd_v993.dbo.measurement m\r\n\t\r\n\tWHERE measurement_concept_id =  3049187\r\n\tAND unit_concept_id = 9117\r\n\tAND value_as_number IS NOT NULL\r\n) denominator\r\n;","CHECK_NAME":"plausibleValueHigh","CHECK_LEVEL":"CONCEPT","CHECK_DESCRIPTION":"For the combination of CONCEPT_ID  3049187 (Glomerular filtration rate/1.73 sq M predicted among non-blacks [Volume Rate/Area] in Serum, Plasma or Blood by Creatinine-based formula (MDRD)) and UNIT_CONCEPT_ID 9117 (milliliter per minute per 1.73 square meter), the number and percent of records that have a value higher than     150.0.","CDM_TABLE_NAME":"MEASUREMENT","CDM_FIELD_NAME":"MEASUREMENT_CONCEPT_ID","CONCEPT_ID":" 3049187","UNIT_CONCEPT_ID":"9117","SQL_FILE":"concept_plausible_value_high.sql","CATEGORY":"Plausibility","SUBCATEGORY":"Atemporal","CONTEXT":"Verification","checkId":2795,"FAILED":0,"THRESHOLD_VALUE":5,"_row":"19.814"},{"NUM_VIOLATED_ROWS":0,"PCT_VIOLATED_ROWS":0,"NUM_DENOMINATOR_ROWS":0,"EXECUTION_TIME":"2.311926 secs","QUERY_TEXT":"\r\n/*********\r\nCONCEPT LEVEL check:\r\nPLAUSIBLE_VALUE_HIGH - find any MEASUREMENT records that have VALUE_AS_NUMBER with non-null value > plausible high value\r\n\r\nParameters used in this template:\r\ncdmDatabaseSchema = cdm_ibm_mdcd_v993.dbo\r\nconceptId =  3049187\r\nunitConceptId = 9330\r\nplausibleValueHigh =     150.0\r\n\r\n**********/\r\n\r\n\r\nSELECT num_violated_rows, CASE WHEN denominator.num_rows = 0 THEN 0 ELSE 1.0*num_violated_rows/denominator.num_rows END  AS pct_violated_rows,\r\n  denominator.num_rows as num_denominator_rows\r\nFROM\r\n(\r\n\tSELECT COUNT_BIG(*) AS num_violated_rows\r\n\tFROM\r\n\t(\r\n\t\tSELECT m.* \r\n\t\tFROM cdm_ibm_mdcd_v993.dbo.measurement m\r\n\t\t\r\n\t\tWHERE m.measurement_concept_id =  3049187\r\n\t\tAND m.unit_concept_id = 9330\r\n\t\tAND m.value_as_number IS NOT NULL\r\n\t\tAND m.value_as_number >     150.0\r\n\t) violated_rows\r\n) violated_row_count,\r\n( \r\n\tSELECT COUNT_BIG(*) AS num_rows\r\n\tFROM cdm_ibm_mdcd_v993.dbo.measurement m\r\n\t\r\n\tWHERE measurement_concept_id =  3049187\r\n\tAND unit_concept_id = 9330\r\n\tAND value_as_number IS NOT NULL\r\n) denominator\r\n;","CHECK_NAME":"plausibleValueHigh","CHECK_LEVEL":"CONCEPT","CHECK_DESCRIPTION":"For the combination of CONCEPT_ID  3049187 (Glomerular filtration rate/1.73 sq M predicted among non-blacks [Volume Rate/Area] in Serum, Plasma or Blood by Creatinine-based formula (MDRD)) and UNIT_CONCEPT_ID 9330 (inch (US)), the number and percent of records that have a value higher than     150.0.","CDM_TABLE_NAME":"MEASUREMENT","CDM_FIELD_NAME":"MEASUREMENT_CONCEPT_ID","CONCEPT_ID":" 3049187","UNIT_CONCEPT_ID":"9330","SQL_FILE":"concept_plausible_value_high.sql","CATEGORY":"Plausibility","SUBCATEGORY":"Atemporal","CONTEXT":"Verification","checkId":2796,"FAILED":0,"THRESHOLD_VALUE":5,"_row":"19.815"},{"NUM_VIOLATED_ROWS":0,"PCT_VIOLATED_ROWS":0,"NUM_DENOMINATOR_ROWS":0,"EXECUTION_TIME":"2.231941 secs","QUERY_TEXT":"\r\n/*********\r\nCONCEPT LEVEL check:\r\nPLAUSIBLE_VALUE_HIGH - find any MEASUREMENT records that have VALUE_AS_NUMBER with non-null value > plausible high value\r\n\r\nParameters used in this template:\r\ncdmDatabaseSchema = cdm_ibm_mdcd_v993.dbo\r\nconceptId =  3049187\r\nunitConceptId = 9546\r\nplausibleValueHigh =     150.0\r\n\r\n**********/\r\n\r\n\r\nSELECT num_violated_rows, CASE WHEN denominator.num_rows = 0 THEN 0 ELSE 1.0*num_violated_rows/denominator.num_rows END  AS pct_violated_rows,\r\n  denominator.num_rows as num_denominator_rows\r\nFROM\r\n(\r\n\tSELECT COUNT_BIG(*) AS num_violated_rows\r\n\tFROM\r\n\t(\r\n\t\tSELECT m.* \r\n\t\tFROM cdm_ibm_mdcd_v993.dbo.measurement m\r\n\t\t\r\n\t\tWHERE m.measurement_concept_id =  3049187\r\n\t\tAND m.unit_concept_id = 9546\r\n\t\tAND m.value_as_number IS NOT NULL\r\n\t\tAND m.value_as_number >     150.0\r\n\t) violated_rows\r\n) violated_row_count,\r\n( \r\n\tSELECT COUNT_BIG(*) AS num_rows\r\n\tFROM cdm_ibm_mdcd_v993.dbo.measurement m\r\n\t\r\n\tWHERE measurement_concept_id =  3049187\r\n\tAND unit_concept_id = 9546\r\n\tAND value_as_number IS NOT NULL\r\n) denominator\r\n;","CHECK_NAME":"plausibleValueHigh","CHECK_LEVEL":"CONCEPT","CHECK_DESCRIPTION":"For the combination of CONCEPT_ID  3049187 (Glomerular filtration rate/1.73 sq M predicted among non-blacks [Volume Rate/Area] in Serum, Plasma or Blood by Creatinine-based formula (MDRD)) and UNIT_CONCEPT_ID 9546 (meter), the number and percent of records that have a value higher than     150.0.","CDM_TABLE_NAME":"MEASUREMENT","CDM_FIELD_NAME":"MEASUREMENT_CONCEPT_ID","CONCEPT_ID":" 3049187","UNIT_CONCEPT_ID":"9546","SQL_FILE":"concept_plausible_value_high.sql","CATEGORY":"Plausibility","SUBCATEGORY":"Atemporal","CONTEXT":"Verification","checkId":2797,"FAILED":0,"THRESHOLD_VALUE":5,"_row":"19.816"},{"NUM_VIOLATED_ROWS":0,"PCT_VIOLATED_ROWS":0,"NUM_DENOMINATOR_ROWS":0,"EXECUTION_TIME":"1.850943 secs","QUERY_TEXT":"\r\n/*********\r\nCONCEPT LEVEL check:\r\nPLAUSIBLE_VALUE_HIGH - find any MEASUREMENT records that have VALUE_AS_NUMBER with non-null value > plausible high value\r\n\r\nParameters used in this template:\r\ncdmDatabaseSchema = cdm_ibm_mdcd_v993.dbo\r\nconceptId =  3050479\r\nunitConceptId = 8554\r\nplausibleValueHigh =     100.0\r\n\r\n**********/\r\n\r\n\r\nSELECT num_violated_rows, CASE WHEN denominator.num_rows = 0 THEN 0 ELSE 1.0*num_violated_rows/denominator.num_rows END  AS pct_violated_rows,\r\n  denominator.num_rows as num_denominator_rows\r\nFROM\r\n(\r\n\tSELECT COUNT_BIG(*) AS num_violated_rows\r\n\tFROM\r\n\t(\r\n\t\tSELECT m.* \r\n\t\tFROM cdm_ibm_mdcd_v993.dbo.measurement m\r\n\t\t\r\n\t\tWHERE m.measurement_concept_id =  3050479\r\n\t\tAND m.unit_concept_id = 8554\r\n\t\tAND m.value_as_number IS NOT NULL\r\n\t\tAND m.value_as_number >     100.0\r\n\t) violated_rows\r\n) violated_row_count,\r\n( \r\n\tSELECT COUNT_BIG(*) AS num_rows\r\n\tFROM cdm_ibm_mdcd_v993.dbo.measurement m\r\n\t\r\n\tWHERE measurement_concept_id =  3050479\r\n\tAND unit_concept_id = 8554\r\n\tAND value_as_number IS NOT NULL\r\n) denominator\r\n;","CHECK_NAME":"plausibleValueHigh","CHECK_LEVEL":"CONCEPT","CHECK_DESCRIPTION":"For the combination of CONCEPT_ID  3050479 (Immature granulocytes/100 leukocytes in Blood) and UNIT_CONCEPT_ID 8554 (percent), the number and percent of records that have a value higher than     100.0.","CDM_TABLE_NAME":"MEASUREMENT","CDM_FIELD_NAME":"MEASUREMENT_CONCEPT_ID","CONCEPT_ID":" 3050479","UNIT_CONCEPT_ID":"8554","SQL_FILE":"concept_plausible_value_high.sql","CATEGORY":"Plausibility","SUBCATEGORY":"Atemporal","CONTEXT":"Verification","checkId":2798,"FAILED":0,"THRESHOLD_VALUE":5,"_row":"19.817"},{"NUM_VIOLATED_ROWS":0,"PCT_VIOLATED_ROWS":0,"NUM_DENOMINATOR_ROWS":0,"EXECUTION_TIME":"2.428941 secs","QUERY_TEXT":"\r\n/*********\r\nCONCEPT LEVEL check:\r\nPLAUSIBLE_VALUE_HIGH - find any MEASUREMENT records that have VALUE_AS_NUMBER with non-null value > plausible high value\r\n\r\nParameters used in this template:\r\ncdmDatabaseSchema = cdm_ibm_mdcd_v993.dbo\r\nconceptId =  3051825\r\nunitConceptId = 8840\r\nplausibleValueHigh =     397.0\r\n\r\n**********/\r\n\r\n\r\nSELECT num_violated_rows, CASE WHEN denominator.num_rows = 0 THEN 0 ELSE 1.0*num_violated_rows/denominator.num_rows END  AS pct_violated_rows,\r\n  denominator.num_rows as num_denominator_rows\r\nFROM\r\n(\r\n\tSELECT COUNT_BIG(*) AS num_violated_rows\r\n\tFROM\r\n\t(\r\n\t\tSELECT m.* \r\n\t\tFROM cdm_ibm_mdcd_v993.dbo.measurement m\r\n\t\t\r\n\t\tWHERE m.measurement_concept_id =  3051825\r\n\t\tAND m.unit_concept_id = 8840\r\n\t\tAND m.value_as_number IS NOT NULL\r\n\t\tAND m.value_as_number >     397.0\r\n\t) violated_rows\r\n) violated_row_count,\r\n( \r\n\tSELECT COUNT_BIG(*) AS num_rows\r\n\tFROM cdm_ibm_mdcd_v993.dbo.measurement m\r\n\t\r\n\tWHERE measurement_concept_id =  3051825\r\n\tAND unit_concept_id = 8840\r\n\tAND value_as_number IS NOT NULL\r\n) denominator\r\n;","CHECK_NAME":"plausibleValueHigh","CHECK_LEVEL":"CONCEPT","CHECK_DESCRIPTION":"For the combination of CONCEPT_ID  3051825 (Creatinine [Mass/volume] in Blood) and UNIT_CONCEPT_ID 8840 (milligram per deciliter), the number and percent of records that have a value higher than     397.0.","CDM_TABLE_NAME":"MEASUREMENT","CDM_FIELD_NAME":"MEASUREMENT_CONCEPT_ID","CONCEPT_ID":" 3051825","UNIT_CONCEPT_ID":"8840","SQL_FILE":"concept_plausible_value_high.sql","CATEGORY":"Plausibility","SUBCATEGORY":"Atemporal","CONTEXT":"Verification","checkId":2799,"FAILED":0,"THRESHOLD_VALUE":5,"_row":"19.818"},{"NUM_VIOLATED_ROWS":0,"PCT_VIOLATED_ROWS":0,"NUM_DENOMINATOR_ROWS":0,"EXECUTION_TIME":"1.501953 secs","QUERY_TEXT":"\r\n/*********\r\nCONCEPT LEVEL check:\r\nPLAUSIBLE_VALUE_HIGH - find any MEASUREMENT records that have VALUE_AS_NUMBER with non-null value > plausible high value\r\n\r\nParameters used in this template:\r\ncdmDatabaseSchema = cdm_ibm_mdcd_v993.dbo\r\nconceptId =  3053181\r\nunitConceptId = 8555\r\nplausibleValueHigh =     170.0\r\n\r\n**********/\r\n\r\n\r\nSELECT num_violated_rows, CASE WHEN denominator.num_rows = 0 THEN 0 ELSE 1.0*num_violated_rows/denominator.num_rows END  AS pct_violated_rows,\r\n  denominator.num_rows as num_denominator_rows\r\nFROM\r\n(\r\n\tSELECT COUNT_BIG(*) AS num_violated_rows\r\n\tFROM\r\n\t(\r\n\t\tSELECT m.* \r\n\t\tFROM cdm_ibm_mdcd_v993.dbo.measurement m\r\n\t\t\r\n\t\tWHERE m.measurement_concept_id =  3053181\r\n\t\tAND m.unit_concept_id = 8555\r\n\t\tAND m.value_as_number IS NOT NULL\r\n\t\tAND m.value_as_number >     170.0\r\n\t) violated_rows\r\n) violated_row_count,\r\n( \r\n\tSELECT COUNT_BIG(*) AS num_rows\r\n\tFROM cdm_ibm_mdcd_v993.dbo.measurement m\r\n\t\r\n\tWHERE measurement_concept_id =  3053181\r\n\tAND unit_concept_id = 8555\r\n\tAND value_as_number IS NOT NULL\r\n) denominator\r\n;","CHECK_NAME":"plausibleValueHigh","CHECK_LEVEL":"CONCEPT","CHECK_DESCRIPTION":"For the combination of CONCEPT_ID  3053181 (Prothrombin time (PT) in Capillary blood by Coagulation assay) and UNIT_CONCEPT_ID 8555 (second), the number and percent of records that have a value higher than     170.0.","CDM_TABLE_NAME":"MEASUREMENT","CDM_FIELD_NAME":"MEASUREMENT_CONCEPT_ID","CONCEPT_ID":" 3053181","UNIT_CONCEPT_ID":"8555","SQL_FILE":"concept_plausible_value_high.sql","CATEGORY":"Plausibility","SUBCATEGORY":"Atemporal","CONTEXT":"Verification","checkId":2800,"FAILED":0,"THRESHOLD_VALUE":5,"_row":"19.819"},{"NUM_VIOLATED_ROWS":0,"PCT_VIOLATED_ROWS":0,"NUM_DENOMINATOR_ROWS":0,"EXECUTION_TIME":"1.319969 secs","QUERY_TEXT":"\r\n/*********\r\nCONCEPT LEVEL check:\r\nPLAUSIBLE_VALUE_HIGH - find any MEASUREMENT records that have VALUE_AS_NUMBER with non-null value > plausible high value\r\n\r\nParameters used in this template:\r\ncdmDatabaseSchema = cdm_ibm_mdcd_v993.dbo\r\nconceptId =  3053283\r\nunitConceptId = 8510\r\nplausibleValueHigh =     150.0\r\n\r\n**********/\r\n\r\n\r\nSELECT num_violated_rows, CASE WHEN denominator.num_rows = 0 THEN 0 ELSE 1.0*num_violated_rows/denominator.num_rows END  AS pct_violated_rows,\r\n  denominator.num_rows as num_denominator_rows\r\nFROM\r\n(\r\n\tSELECT COUNT_BIG(*) AS num_violated_rows\r\n\tFROM\r\n\t(\r\n\t\tSELECT m.* \r\n\t\tFROM cdm_ibm_mdcd_v993.dbo.measurement m\r\n\t\t\r\n\t\tWHERE m.measurement_concept_id =  3053283\r\n\t\tAND m.unit_concept_id = 8510\r\n\t\tAND m.value_as_number IS NOT NULL\r\n\t\tAND m.value_as_number >     150.0\r\n\t) violated_rows\r\n) violated_row_count,\r\n( \r\n\tSELECT COUNT_BIG(*) AS num_rows\r\n\tFROM cdm_ibm_mdcd_v993.dbo.measurement m\r\n\t\r\n\tWHERE measurement_concept_id =  3053283\r\n\tAND unit_concept_id = 8510\r\n\tAND value_as_number IS NOT NULL\r\n) denominator\r\n;","CHECK_NAME":"plausibleValueHigh","CHECK_LEVEL":"CONCEPT","CHECK_DESCRIPTION":"For the combination of CONCEPT_ID  3053283 (Glomerular filtration rate/1.73 sq M predicted among blacks [Volume Rate/Area] in Serum, Plasma or Blood by Creatinine-based formula (MDRD)) and UNIT_CONCEPT_ID 8510 (unit), the number and percent of records that have a value higher than     150.0.","CDM_TABLE_NAME":"MEASUREMENT","CDM_FIELD_NAME":"MEASUREMENT_CONCEPT_ID","CONCEPT_ID":" 3053283","UNIT_CONCEPT_ID":"8510","SQL_FILE":"concept_plausible_value_high.sql","CATEGORY":"Plausibility","SUBCATEGORY":"Atemporal","CONTEXT":"Verification","checkId":2801,"FAILED":0,"THRESHOLD_VALUE":5,"_row":"19.820"},{"NUM_VIOLATED_ROWS":0,"PCT_VIOLATED_ROWS":0,"NUM_DENOMINATOR_ROWS":0,"EXECUTION_TIME":"2.653922 secs","QUERY_TEXT":"\r\n/*********\r\nCONCEPT LEVEL check:\r\nPLAUSIBLE_VALUE_HIGH - find any MEASUREMENT records that have VALUE_AS_NUMBER with non-null value > plausible high value\r\n\r\nParameters used in this template:\r\ncdmDatabaseSchema = cdm_ibm_mdcd_v993.dbo\r\nconceptId =  3053283\r\nunitConceptId = 8795\r\nplausibleValueHigh =     150.0\r\n\r\n**********/\r\n\r\n\r\nSELECT num_violated_rows, CASE WHEN denominator.num_rows = 0 THEN 0 ELSE 1.0*num_violated_rows/denominator.num_rows END  AS pct_violated_rows,\r\n  denominator.num_rows as num_denominator_rows\r\nFROM\r\n(\r\n\tSELECT COUNT_BIG(*) AS num_violated_rows\r\n\tFROM\r\n\t(\r\n\t\tSELECT m.* \r\n\t\tFROM cdm_ibm_mdcd_v993.dbo.measurement m\r\n\t\t\r\n\t\tWHERE m.measurement_concept_id =  3053283\r\n\t\tAND m.unit_concept_id = 8795\r\n\t\tAND m.value_as_number IS NOT NULL\r\n\t\tAND m.value_as_number >     150.0\r\n\t) violated_rows\r\n) violated_row_count,\r\n( \r\n\tSELECT COUNT_BIG(*) AS num_rows\r\n\tFROM cdm_ibm_mdcd_v993.dbo.measurement m\r\n\t\r\n\tWHERE measurement_concept_id =  3053283\r\n\tAND unit_concept_id = 8795\r\n\tAND value_as_number IS NOT NULL\r\n) denominator\r\n;","CHECK_NAME":"plausibleValueHigh","CHECK_LEVEL":"CONCEPT","CHECK_DESCRIPTION":"For the combination of CONCEPT_ID  3053283 (Glomerular filtration rate/1.73 sq M predicted among blacks [Volume Rate/Area] in Serum, Plasma or Blood by Creatinine-based formula (MDRD)) and UNIT_CONCEPT_ID 8795 (milliliter per minute), the number and percent of records that have a value higher than     150.0.","CDM_TABLE_NAME":"MEASUREMENT","CDM_FIELD_NAME":"MEASUREMENT_CONCEPT_ID","CONCEPT_ID":" 3053283","UNIT_CONCEPT_ID":"8795","SQL_FILE":"concept_plausible_value_high.sql","CATEGORY":"Plausibility","SUBCATEGORY":"Atemporal","CONTEXT":"Verification","checkId":2802,"FAILED":0,"THRESHOLD_VALUE":5,"_row":"19.821"},{"NUM_VIOLATED_ROWS":0,"PCT_VIOLATED_ROWS":0,"NUM_DENOMINATOR_ROWS":0,"EXECUTION_TIME":"2.565938 secs","QUERY_TEXT":"\r\n/*********\r\nCONCEPT LEVEL check:\r\nPLAUSIBLE_VALUE_HIGH - find any MEASUREMENT records that have VALUE_AS_NUMBER with non-null value > plausible high value\r\n\r\nParameters used in this template:\r\ncdmDatabaseSchema = cdm_ibm_mdcd_v993.dbo\r\nconceptId =  3053283\r\nunitConceptId = 9117\r\nplausibleValueHigh =     150.0\r\n\r\n**********/\r\n\r\n\r\nSELECT num_violated_rows, CASE WHEN denominator.num_rows = 0 THEN 0 ELSE 1.0*num_violated_rows/denominator.num_rows END  AS pct_violated_rows,\r\n  denominator.num_rows as num_denominator_rows\r\nFROM\r\n(\r\n\tSELECT COUNT_BIG(*) AS num_violated_rows\r\n\tFROM\r\n\t(\r\n\t\tSELECT m.* \r\n\t\tFROM cdm_ibm_mdcd_v993.dbo.measurement m\r\n\t\t\r\n\t\tWHERE m.measurement_concept_id =  3053283\r\n\t\tAND m.unit_concept_id = 9117\r\n\t\tAND m.value_as_number IS NOT NULL\r\n\t\tAND m.value_as_number >     150.0\r\n\t) violated_rows\r\n) violated_row_count,\r\n( \r\n\tSELECT COUNT_BIG(*) AS num_rows\r\n\tFROM cdm_ibm_mdcd_v993.dbo.measurement m\r\n\t\r\n\tWHERE measurement_concept_id =  3053283\r\n\tAND unit_concept_id = 9117\r\n\tAND value_as_number IS NOT NULL\r\n) denominator\r\n;","CHECK_NAME":"plausibleValueHigh","CHECK_LEVEL":"CONCEPT","CHECK_DESCRIPTION":"For the combination of CONCEPT_ID  3053283 (Glomerular filtration rate/1.73 sq M predicted among blacks [Volume Rate/Area] in Serum, Plasma or Blood by Creatinine-based formula (MDRD)) and UNIT_CONCEPT_ID 9117 (milliliter per minute per 1.73 square meter), the number and percent of records that have a value higher than     150.0.","CDM_TABLE_NAME":"MEASUREMENT","CDM_FIELD_NAME":"MEASUREMENT_CONCEPT_ID","CONCEPT_ID":" 3053283","UNIT_CONCEPT_ID":"9117","SQL_FILE":"concept_plausible_value_high.sql","CATEGORY":"Plausibility","SUBCATEGORY":"Atemporal","CONTEXT":"Verification","checkId":2803,"FAILED":0,"THRESHOLD_VALUE":5,"_row":"19.822"},{"NUM_VIOLATED_ROWS":0,"PCT_VIOLATED_ROWS":0,"NUM_DENOMINATOR_ROWS":0,"EXECUTION_TIME":"0.689974 secs","QUERY_TEXT":"\r\n/*********\r\nCONCEPT LEVEL check:\r\nPLAUSIBLE_VALUE_HIGH - find any MEASUREMENT records that have VALUE_AS_NUMBER with non-null value > plausible high value\r\n\r\nParameters used in this template:\r\ncdmDatabaseSchema = cdm_ibm_mdcd_v993.dbo\r\nconceptId =  4008265\r\nunitConceptId = 8554\r\nplausibleValueHigh =     100.0\r\n\r\n**********/\r\n\r\n\r\nSELECT num_violated_rows, CASE WHEN denominator.num_rows = 0 THEN 0 ELSE 1.0*num_violated_rows/denominator.num_rows END  AS pct_violated_rows,\r\n  denominator.num_rows as num_denominator_rows\r\nFROM\r\n(\r\n\tSELECT COUNT_BIG(*) AS num_violated_rows\r\n\tFROM\r\n\t(\r\n\t\tSELECT m.* \r\n\t\tFROM cdm_ibm_mdcd_v993.dbo.measurement m\r\n\t\t\r\n\t\tWHERE m.measurement_concept_id =  4008265\r\n\t\tAND m.unit_concept_id = 8554\r\n\t\tAND m.value_as_number IS NOT NULL\r\n\t\tAND m.value_as_number >     100.0\r\n\t) violated_rows\r\n) violated_row_count,\r\n( \r\n\tSELECT COUNT_BIG(*) AS num_rows\r\n\tFROM cdm_ibm_mdcd_v993.dbo.measurement m\r\n\t\r\n\tWHERE measurement_concept_id =  4008265\r\n\tAND unit_concept_id = 8554\r\n\tAND value_as_number IS NOT NULL\r\n) denominator\r\n;","CHECK_NAME":"plausibleValueHigh","CHECK_LEVEL":"CONCEPT","CHECK_DESCRIPTION":"For the combination of CONCEPT_ID  4008265 (Total cholesterol measurement) and UNIT_CONCEPT_ID 8554 (percent), the number and percent of records that have a value higher than     100.0.","CDM_TABLE_NAME":"MEASUREMENT","CDM_FIELD_NAME":"MEASUREMENT_CONCEPT_ID","CONCEPT_ID":" 4008265","UNIT_CONCEPT_ID":"8554","SQL_FILE":"concept_plausible_value_high.sql","CATEGORY":"Plausibility","SUBCATEGORY":"Atemporal","CONTEXT":"Verification","checkId":2804,"FAILED":0,"THRESHOLD_VALUE":5,"_row":"19.823"},{"NUM_VIOLATED_ROWS":0,"PCT_VIOLATED_ROWS":0,"NUM_DENOMINATOR_ROWS":0,"EXECUTION_TIME":"1.060967 secs","QUERY_TEXT":"\r\n/*********\r\nCONCEPT LEVEL check:\r\nPLAUSIBLE_VALUE_HIGH - find any MEASUREMENT records that have VALUE_AS_NUMBER with non-null value > plausible high value\r\n\r\nParameters used in this template:\r\ncdmDatabaseSchema = cdm_ibm_mdcd_v993.dbo\r\nconceptId =  4008265\r\nunitConceptId = 8636\r\nplausibleValueHigh =      10.0\r\n\r\n**********/\r\n\r\n\r\nSELECT num_violated_rows, CASE WHEN denominator.num_rows = 0 THEN 0 ELSE 1.0*num_violated_rows/denominator.num_rows END  AS pct_violated_rows,\r\n  denominator.num_rows as num_denominator_rows\r\nFROM\r\n(\r\n\tSELECT COUNT_BIG(*) AS num_violated_rows\r\n\tFROM\r\n\t(\r\n\t\tSELECT m.* \r\n\t\tFROM cdm_ibm_mdcd_v993.dbo.measurement m\r\n\t\t\r\n\t\tWHERE m.measurement_concept_id =  4008265\r\n\t\tAND m.unit_concept_id = 8636\r\n\t\tAND m.value_as_number IS NOT NULL\r\n\t\tAND m.value_as_number >      10.0\r\n\t) violated_rows\r\n) violated_row_count,\r\n( \r\n\tSELECT COUNT_BIG(*) AS num_rows\r\n\tFROM cdm_ibm_mdcd_v993.dbo.measurement m\r\n\t\r\n\tWHERE measurement_concept_id =  4008265\r\n\tAND unit_concept_id = 8636\r\n\tAND value_as_number IS NOT NULL\r\n) denominator\r\n;","CHECK_NAME":"plausibleValueHigh","CHECK_LEVEL":"CONCEPT","CHECK_DESCRIPTION":"For the combination of CONCEPT_ID  4008265 (Total cholesterol measurement) and UNIT_CONCEPT_ID 8636 (gram per liter), the number and percent of records that have a value higher than      10.0.","CDM_TABLE_NAME":"MEASUREMENT","CDM_FIELD_NAME":"MEASUREMENT_CONCEPT_ID","CONCEPT_ID":" 4008265","UNIT_CONCEPT_ID":"8636","SQL_FILE":"concept_plausible_value_high.sql","CATEGORY":"Plausibility","SUBCATEGORY":"Atemporal","CONTEXT":"Verification","checkId":2805,"FAILED":0,"THRESHOLD_VALUE":5,"_row":"19.824"},{"NUM_VIOLATED_ROWS":0,"PCT_VIOLATED_ROWS":0,"NUM_DENOMINATOR_ROWS":0,"EXECUTION_TIME":"0.557974 secs","QUERY_TEXT":"\r\n/*********\r\nCONCEPT LEVEL check:\r\nPLAUSIBLE_VALUE_HIGH - find any MEASUREMENT records that have VALUE_AS_NUMBER with non-null value > plausible high value\r\n\r\nParameters used in this template:\r\ncdmDatabaseSchema = cdm_ibm_mdcd_v993.dbo\r\nconceptId =  4008265\r\nunitConceptId = 8736\r\nplausibleValueHigh =    1000.0\r\n\r\n**********/\r\n\r\n\r\nSELECT num_violated_rows, CASE WHEN denominator.num_rows = 0 THEN 0 ELSE 1.0*num_violated_rows/denominator.num_rows END  AS pct_violated_rows,\r\n  denominator.num_rows as num_denominator_rows\r\nFROM\r\n(\r\n\tSELECT COUNT_BIG(*) AS num_violated_rows\r\n\tFROM\r\n\t(\r\n\t\tSELECT m.* \r\n\t\tFROM cdm_ibm_mdcd_v993.dbo.measurement m\r\n\t\t\r\n\t\tWHERE m.measurement_concept_id =  4008265\r\n\t\tAND m.unit_concept_id = 8736\r\n\t\tAND m.value_as_number IS NOT NULL\r\n\t\tAND m.value_as_number >    1000.0\r\n\t) violated_rows\r\n) violated_row_count,\r\n( \r\n\tSELECT COUNT_BIG(*) AS num_rows\r\n\tFROM cdm_ibm_mdcd_v993.dbo.measurement m\r\n\t\r\n\tWHERE measurement_concept_id =  4008265\r\n\tAND unit_concept_id = 8736\r\n\tAND value_as_number IS NOT NULL\r\n) denominator\r\n;","CHECK_NAME":"plausibleValueHigh","CHECK_LEVEL":"CONCEPT","CHECK_DESCRIPTION":"For the combination of CONCEPT_ID  4008265 (Total cholesterol measurement) and UNIT_CONCEPT_ID 8736 (nanomole per liter), the number and percent of records that have a value higher than    1000.0.","CDM_TABLE_NAME":"MEASUREMENT","CDM_FIELD_NAME":"MEASUREMENT_CONCEPT_ID","CONCEPT_ID":" 4008265","UNIT_CONCEPT_ID":"8736","SQL_FILE":"concept_plausible_value_high.sql","CATEGORY":"Plausibility","SUBCATEGORY":"Atemporal","CONTEXT":"Verification","checkId":2806,"FAILED":0,"THRESHOLD_VALUE":5,"_row":"19.825"},{"NUM_VIOLATED_ROWS":0,"PCT_VIOLATED_ROWS":0,"NUM_DENOMINATOR_ROWS":0,"EXECUTION_TIME":"0.497986 secs","QUERY_TEXT":"\r\n/*********\r\nCONCEPT LEVEL check:\r\nPLAUSIBLE_VALUE_HIGH - find any MEASUREMENT records that have VALUE_AS_NUMBER with non-null value > plausible high value\r\n\r\nParameters used in this template:\r\ncdmDatabaseSchema = cdm_ibm_mdcd_v993.dbo\r\nconceptId =  4008265\r\nunitConceptId = 8840\r\nplausibleValueHigh =    1000.0\r\n\r\n**********/\r\n\r\n\r\nSELECT num_violated_rows, CASE WHEN denominator.num_rows = 0 THEN 0 ELSE 1.0*num_violated_rows/denominator.num_rows END  AS pct_violated_rows,\r\n  denominator.num_rows as num_denominator_rows\r\nFROM\r\n(\r\n\tSELECT COUNT_BIG(*) AS num_violated_rows\r\n\tFROM\r\n\t(\r\n\t\tSELECT m.* \r\n\t\tFROM cdm_ibm_mdcd_v993.dbo.measurement m\r\n\t\t\r\n\t\tWHERE m.measurement_concept_id =  4008265\r\n\t\tAND m.unit_concept_id = 8840\r\n\t\tAND m.value_as_number IS NOT NULL\r\n\t\tAND m.value_as_number >    1000.0\r\n\t) violated_rows\r\n) violated_row_count,\r\n( \r\n\tSELECT COUNT_BIG(*) AS num_rows\r\n\tFROM cdm_ibm_mdcd_v993.dbo.measurement m\r\n\t\r\n\tWHERE measurement_concept_id =  4008265\r\n\tAND unit_concept_id = 8840\r\n\tAND value_as_number IS NOT NULL\r\n) denominator\r\n;","CHECK_NAME":"plausibleValueHigh","CHECK_LEVEL":"CONCEPT","CHECK_DESCRIPTION":"For the combination of CONCEPT_ID  4008265 (Total cholesterol measurement) and UNIT_CONCEPT_ID 8840 (milligram per deciliter), the number and percent of records that have a value higher than    1000.0.","CDM_TABLE_NAME":"MEASUREMENT","CDM_FIELD_NAME":"MEASUREMENT_CONCEPT_ID","CONCEPT_ID":" 4008265","UNIT_CONCEPT_ID":"8840","SQL_FILE":"concept_plausible_value_high.sql","CATEGORY":"Plausibility","SUBCATEGORY":"Atemporal","CONTEXT":"Verification","checkId":2807,"FAILED":0,"THRESHOLD_VALUE":5,"_row":"19.826"},{"NUM_VIOLATED_ROWS":0,"PCT_VIOLATED_ROWS":0,"NUM_DENOMINATOR_ROWS":0,"EXECUTION_TIME":"0.838978 secs","QUERY_TEXT":"\r\n/*********\r\nCONCEPT LEVEL check:\r\nPLAUSIBLE_VALUE_HIGH - find any MEASUREMENT records that have VALUE_AS_NUMBER with non-null value > plausible high value\r\n\r\nParameters used in this template:\r\ncdmDatabaseSchema = cdm_ibm_mdcd_v993.dbo\r\nconceptId =  4146380\r\nunitConceptId = 8510\r\nplausibleValueHigh =    2000.0\r\n\r\n**********/\r\n\r\n\r\nSELECT num_violated_rows, CASE WHEN denominator.num_rows = 0 THEN 0 ELSE 1.0*num_violated_rows/denominator.num_rows END  AS pct_violated_rows,\r\n  denominator.num_rows as num_denominator_rows\r\nFROM\r\n(\r\n\tSELECT COUNT_BIG(*) AS num_violated_rows\r\n\tFROM\r\n\t(\r\n\t\tSELECT m.* \r\n\t\tFROM cdm_ibm_mdcd_v993.dbo.measurement m\r\n\t\t\r\n\t\tWHERE m.measurement_concept_id =  4146380\r\n\t\tAND m.unit_concept_id = 8510\r\n\t\tAND m.value_as_number IS NOT NULL\r\n\t\tAND m.value_as_number >    2000.0\r\n\t) violated_rows\r\n) violated_row_count,\r\n( \r\n\tSELECT COUNT_BIG(*) AS num_rows\r\n\tFROM cdm_ibm_mdcd_v993.dbo.measurement m\r\n\t\r\n\tWHERE measurement_concept_id =  4146380\r\n\tAND unit_concept_id = 8510\r\n\tAND value_as_number IS NOT NULL\r\n) denominator\r\n;","CHECK_NAME":"plausibleValueHigh","CHECK_LEVEL":"CONCEPT","CHECK_DESCRIPTION":"For the combination of CONCEPT_ID  4146380 (Alanine aminotransferase measurement) and UNIT_CONCEPT_ID 8510 (unit), the number and percent of records that have a value higher than    2000.0.","CDM_TABLE_NAME":"MEASUREMENT","CDM_FIELD_NAME":"MEASUREMENT_CONCEPT_ID","CONCEPT_ID":" 4146380","UNIT_CONCEPT_ID":"8510","SQL_FILE":"concept_plausible_value_high.sql","CATEGORY":"Plausibility","SUBCATEGORY":"Atemporal","CONTEXT":"Verification","checkId":2808,"FAILED":0,"THRESHOLD_VALUE":5,"_row":"19.827"},{"NUM_VIOLATED_ROWS":0,"PCT_VIOLATED_ROWS":0,"NUM_DENOMINATOR_ROWS":0,"EXECUTION_TIME":"0.505978 secs","QUERY_TEXT":"\r\n/*********\r\nCONCEPT LEVEL check:\r\nPLAUSIBLE_VALUE_HIGH - find any MEASUREMENT records that have VALUE_AS_NUMBER with non-null value > plausible high value\r\n\r\nParameters used in this template:\r\ncdmDatabaseSchema = cdm_ibm_mdcd_v993.dbo\r\nconceptId =  4149519\r\nunitConceptId = 8636\r\nplausibleValueHigh =       2.0\r\n\r\n**********/\r\n\r\n\r\nSELECT num_violated_rows, CASE WHEN denominator.num_rows = 0 THEN 0 ELSE 1.0*num_violated_rows/denominator.num_rows END  AS pct_violated_rows,\r\n  denominator.num_rows as num_denominator_rows\r\nFROM\r\n(\r\n\tSELECT COUNT_BIG(*) AS num_violated_rows\r\n\tFROM\r\n\t(\r\n\t\tSELECT m.* \r\n\t\tFROM cdm_ibm_mdcd_v993.dbo.measurement m\r\n\t\t\r\n\t\tWHERE m.measurement_concept_id =  4149519\r\n\t\tAND m.unit_concept_id = 8636\r\n\t\tAND m.value_as_number IS NOT NULL\r\n\t\tAND m.value_as_number >       2.0\r\n\t) violated_rows\r\n) violated_row_count,\r\n( \r\n\tSELECT COUNT_BIG(*) AS num_rows\r\n\tFROM cdm_ibm_mdcd_v993.dbo.measurement m\r\n\t\r\n\tWHERE measurement_concept_id =  4149519\r\n\tAND unit_concept_id = 8636\r\n\tAND value_as_number IS NOT NULL\r\n) denominator\r\n;","CHECK_NAME":"plausibleValueHigh","CHECK_LEVEL":"CONCEPT","CHECK_DESCRIPTION":"For the combination of CONCEPT_ID  4149519 (Glucose measurement) and UNIT_CONCEPT_ID 8636 (gram per liter), the number and percent of records that have a value higher than       2.0.","CDM_TABLE_NAME":"MEASUREMENT","CDM_FIELD_NAME":"MEASUREMENT_CONCEPT_ID","CONCEPT_ID":" 4149519","UNIT_CONCEPT_ID":"8636","SQL_FILE":"concept_plausible_value_high.sql","CATEGORY":"Plausibility","SUBCATEGORY":"Atemporal","CONTEXT":"Verification","checkId":2809,"FAILED":0,"THRESHOLD_VALUE":5,"_row":"19.828"},{"NUM_VIOLATED_ROWS":0,"PCT_VIOLATED_ROWS":0,"NUM_DENOMINATOR_ROWS":0,"EXECUTION_TIME":"0.777989 secs","QUERY_TEXT":"\r\n/*********\r\nCONCEPT LEVEL check:\r\nPLAUSIBLE_VALUE_HIGH - find any MEASUREMENT records that have VALUE_AS_NUMBER with non-null value > plausible high value\r\n\r\nParameters used in this template:\r\ncdmDatabaseSchema = cdm_ibm_mdcd_v993.dbo\r\nconceptId =  4149519\r\nunitConceptId = 8736\r\nplausibleValueHigh =       9.0\r\n\r\n**********/\r\n\r\n\r\nSELECT num_violated_rows, CASE WHEN denominator.num_rows = 0 THEN 0 ELSE 1.0*num_violated_rows/denominator.num_rows END  AS pct_violated_rows,\r\n  denominator.num_rows as num_denominator_rows\r\nFROM\r\n(\r\n\tSELECT COUNT_BIG(*) AS num_violated_rows\r\n\tFROM\r\n\t(\r\n\t\tSELECT m.* \r\n\t\tFROM cdm_ibm_mdcd_v993.dbo.measurement m\r\n\t\t\r\n\t\tWHERE m.measurement_concept_id =  4149519\r\n\t\tAND m.unit_concept_id = 8736\r\n\t\tAND m.value_as_number IS NOT NULL\r\n\t\tAND m.value_as_number >       9.0\r\n\t) violated_rows\r\n) violated_row_count,\r\n( \r\n\tSELECT COUNT_BIG(*) AS num_rows\r\n\tFROM cdm_ibm_mdcd_v993.dbo.measurement m\r\n\t\r\n\tWHERE measurement_concept_id =  4149519\r\n\tAND unit_concept_id = 8736\r\n\tAND value_as_number IS NOT NULL\r\n) denominator\r\n;","CHECK_NAME":"plausibleValueHigh","CHECK_LEVEL":"CONCEPT","CHECK_DESCRIPTION":"For the combination of CONCEPT_ID  4149519 (Glucose measurement) and UNIT_CONCEPT_ID 8736 (nanomole per liter), the number and percent of records that have a value higher than       9.0.","CDM_TABLE_NAME":"MEASUREMENT","CDM_FIELD_NAME":"MEASUREMENT_CONCEPT_ID","CONCEPT_ID":" 4149519","UNIT_CONCEPT_ID":"8736","SQL_FILE":"concept_plausible_value_high.sql","CATEGORY":"Plausibility","SUBCATEGORY":"Atemporal","CONTEXT":"Verification","checkId":2810,"FAILED":0,"THRESHOLD_VALUE":5,"_row":"19.829"},{"NUM_VIOLATED_ROWS":0,"PCT_VIOLATED_ROWS":0,"NUM_DENOMINATOR_ROWS":0,"EXECUTION_TIME":"0.561977 secs","QUERY_TEXT":"\r\n/*********\r\nCONCEPT LEVEL check:\r\nPLAUSIBLE_VALUE_HIGH - find any MEASUREMENT records that have VALUE_AS_NUMBER with non-null value > plausible high value\r\n\r\nParameters used in this template:\r\ncdmDatabaseSchema = cdm_ibm_mdcd_v993.dbo\r\nconceptId =  4152194\r\nunitConceptId = 8876\r\nplausibleValueHigh =     250.0\r\n\r\n**********/\r\n\r\n\r\nSELECT num_violated_rows, CASE WHEN denominator.num_rows = 0 THEN 0 ELSE 1.0*num_violated_rows/denominator.num_rows END  AS pct_violated_rows,\r\n  denominator.num_rows as num_denominator_rows\r\nFROM\r\n(\r\n\tSELECT COUNT_BIG(*) AS num_violated_rows\r\n\tFROM\r\n\t(\r\n\t\tSELECT m.* \r\n\t\tFROM cdm_ibm_mdcd_v993.dbo.measurement m\r\n\t\t\r\n\t\tWHERE m.measurement_concept_id =  4152194\r\n\t\tAND m.unit_concept_id = 8876\r\n\t\tAND m.value_as_number IS NOT NULL\r\n\t\tAND m.value_as_number >     250.0\r\n\t) violated_rows\r\n) violated_row_count,\r\n( \r\n\tSELECT COUNT_BIG(*) AS num_rows\r\n\tFROM cdm_ibm_mdcd_v993.dbo.measurement m\r\n\t\r\n\tWHERE measurement_concept_id =  4152194\r\n\tAND unit_concept_id = 8876\r\n\tAND value_as_number IS NOT NULL\r\n) denominator\r\n;","CHECK_NAME":"plausibleValueHigh","CHECK_LEVEL":"CONCEPT","CHECK_DESCRIPTION":"For the combination of CONCEPT_ID  4152194 (Systolic blood pressure) and UNIT_CONCEPT_ID 8876 (millimeter mercury column), the number and percent of records that have a value higher than     250.0.","CDM_TABLE_NAME":"MEASUREMENT","CDM_FIELD_NAME":"MEASUREMENT_CONCEPT_ID","CONCEPT_ID":" 4152194","UNIT_CONCEPT_ID":"8876","SQL_FILE":"concept_plausible_value_high.sql","CATEGORY":"Plausibility","SUBCATEGORY":"Atemporal","CONTEXT":"Verification","checkId":2811,"FAILED":0,"THRESHOLD_VALUE":5,"_row":"19.830"},{"NUM_VIOLATED_ROWS":0,"PCT_VIOLATED_ROWS":0,"NUM_DENOMINATOR_ROWS":0,"EXECUTION_TIME":"1.117975 secs","QUERY_TEXT":"\r\n/*********\r\nCONCEPT LEVEL check:\r\nPLAUSIBLE_VALUE_HIGH - find any MEASUREMENT records that have VALUE_AS_NUMBER with non-null value > plausible high value\r\n\r\nParameters used in this template:\r\ncdmDatabaseSchema = cdm_ibm_mdcd_v993.dbo\r\nconceptId =  4154790\r\nunitConceptId = 8554\r\nplausibleValueHigh =     100.0\r\n\r\n**********/\r\n\r\n\r\nSELECT num_violated_rows, CASE WHEN denominator.num_rows = 0 THEN 0 ELSE 1.0*num_violated_rows/denominator.num_rows END  AS pct_violated_rows,\r\n  denominator.num_rows as num_denominator_rows\r\nFROM\r\n(\r\n\tSELECT COUNT_BIG(*) AS num_violated_rows\r\n\tFROM\r\n\t(\r\n\t\tSELECT m.* \r\n\t\tFROM cdm_ibm_mdcd_v993.dbo.measurement m\r\n\t\t\r\n\t\tWHERE m.measurement_concept_id =  4154790\r\n\t\tAND m.unit_concept_id = 8554\r\n\t\tAND m.value_as_number IS NOT NULL\r\n\t\tAND m.value_as_number >     100.0\r\n\t) violated_rows\r\n) violated_row_count,\r\n( \r\n\tSELECT COUNT_BIG(*) AS num_rows\r\n\tFROM cdm_ibm_mdcd_v993.dbo.measurement m\r\n\t\r\n\tWHERE measurement_concept_id =  4154790\r\n\tAND unit_concept_id = 8554\r\n\tAND value_as_number IS NOT NULL\r\n) denominator\r\n;","CHECK_NAME":"plausibleValueHigh","CHECK_LEVEL":"CONCEPT","CHECK_DESCRIPTION":"For the combination of CONCEPT_ID  4154790 (Diastolic blood pressure) and UNIT_CONCEPT_ID 8554 (percent), the number and percent of records that have a value higher than     100.0.","CDM_TABLE_NAME":"MEASUREMENT","CDM_FIELD_NAME":"MEASUREMENT_CONCEPT_ID","CONCEPT_ID":" 4154790","UNIT_CONCEPT_ID":"8554","SQL_FILE":"concept_plausible_value_high.sql","CATEGORY":"Plausibility","SUBCATEGORY":"Atemporal","CONTEXT":"Verification","checkId":2812,"FAILED":0,"THRESHOLD_VALUE":5,"_row":"19.831"},{"NUM_VIOLATED_ROWS":0,"PCT_VIOLATED_ROWS":0,"NUM_DENOMINATOR_ROWS":0,"EXECUTION_TIME":"0.544975 secs","QUERY_TEXT":"\r\n/*********\r\nCONCEPT LEVEL check:\r\nPLAUSIBLE_VALUE_HIGH - find any MEASUREMENT records that have VALUE_AS_NUMBER with non-null value > plausible high value\r\n\r\nParameters used in this template:\r\ncdmDatabaseSchema = cdm_ibm_mdcd_v993.dbo\r\nconceptId =  4154790\r\nunitConceptId = 8876\r\nplausibleValueHigh =     200.0\r\n\r\n**********/\r\n\r\n\r\nSELECT num_violated_rows, CASE WHEN denominator.num_rows = 0 THEN 0 ELSE 1.0*num_violated_rows/denominator.num_rows END  AS pct_violated_rows,\r\n  denominator.num_rows as num_denominator_rows\r\nFROM\r\n(\r\n\tSELECT COUNT_BIG(*) AS num_violated_rows\r\n\tFROM\r\n\t(\r\n\t\tSELECT m.* \r\n\t\tFROM cdm_ibm_mdcd_v993.dbo.measurement m\r\n\t\t\r\n\t\tWHERE m.measurement_concept_id =  4154790\r\n\t\tAND m.unit_concept_id = 8876\r\n\t\tAND m.value_as_number IS NOT NULL\r\n\t\tAND m.value_as_number >     200.0\r\n\t) violated_rows\r\n) violated_row_count,\r\n( \r\n\tSELECT COUNT_BIG(*) AS num_rows\r\n\tFROM cdm_ibm_mdcd_v993.dbo.measurement m\r\n\t\r\n\tWHERE measurement_concept_id =  4154790\r\n\tAND unit_concept_id = 8876\r\n\tAND value_as_number IS NOT NULL\r\n) denominator\r\n;","CHECK_NAME":"plausibleValueHigh","CHECK_LEVEL":"CONCEPT","CHECK_DESCRIPTION":"For the combination of CONCEPT_ID  4154790 (Diastolic blood pressure) and UNIT_CONCEPT_ID 8876 (millimeter mercury column), the number and percent of records that have a value higher than     200.0.","CDM_TABLE_NAME":"MEASUREMENT","CDM_FIELD_NAME":"MEASUREMENT_CONCEPT_ID","CONCEPT_ID":" 4154790","UNIT_CONCEPT_ID":"8876","SQL_FILE":"concept_plausible_value_high.sql","CATEGORY":"Plausibility","SUBCATEGORY":"Atemporal","CONTEXT":"Verification","checkId":2813,"FAILED":0,"THRESHOLD_VALUE":5,"_row":"19.832"},{"NUM_VIOLATED_ROWS":0,"PCT_VIOLATED_ROWS":0,"NUM_DENOMINATOR_ROWS":0,"EXECUTION_TIME":"2.289940 secs","QUERY_TEXT":"\r\n/*********\r\nCONCEPT LEVEL check:\r\nPLAUSIBLE_VALUE_HIGH - find any MEASUREMENT records that have VALUE_AS_NUMBER with non-null value > plausible high value\r\n\r\nParameters used in this template:\r\ncdmDatabaseSchema = cdm_ibm_mdcd_v993.dbo\r\nconceptId =  4208414\r\nunitConceptId = 8576\r\nplausibleValueHigh =      18.0\r\n\r\n**********/\r\n\r\n\r\nSELECT num_violated_rows, CASE WHEN denominator.num_rows = 0 THEN 0 ELSE 1.0*num_violated_rows/denominator.num_rows END  AS pct_violated_rows,\r\n  denominator.num_rows as num_denominator_rows\r\nFROM\r\n(\r\n\tSELECT COUNT_BIG(*) AS num_violated_rows\r\n\tFROM\r\n\t(\r\n\t\tSELECT m.* \r\n\t\tFROM cdm_ibm_mdcd_v993.dbo.measurement m\r\n\t\t\r\n\t\tWHERE m.measurement_concept_id =  4208414\r\n\t\tAND m.unit_concept_id = 8576\r\n\t\tAND m.value_as_number IS NOT NULL\r\n\t\tAND m.value_as_number >      18.0\r\n\t) violated_rows\r\n) violated_row_count,\r\n( \r\n\tSELECT COUNT_BIG(*) AS num_rows\r\n\tFROM cdm_ibm_mdcd_v993.dbo.measurement m\r\n\t\r\n\tWHERE measurement_concept_id =  4208414\r\n\tAND unit_concept_id = 8576\r\n\tAND value_as_number IS NOT NULL\r\n) denominator\r\n;","CHECK_NAME":"plausibleValueHigh","CHECK_LEVEL":"CONCEPT","CHECK_DESCRIPTION":"For the combination of CONCEPT_ID  4208414 (C-reactive protein measurement) and UNIT_CONCEPT_ID 8576 (milligram), the number and percent of records that have a value higher than      18.0.","CDM_TABLE_NAME":"MEASUREMENT","CDM_FIELD_NAME":"MEASUREMENT_CONCEPT_ID","CONCEPT_ID":" 4208414","UNIT_CONCEPT_ID":"8576","SQL_FILE":"concept_plausible_value_high.sql","CATEGORY":"Plausibility","SUBCATEGORY":"Atemporal","CONTEXT":"Verification","checkId":2814,"FAILED":0,"THRESHOLD_VALUE":5,"_row":"19.833"},{"NUM_VIOLATED_ROWS":0,"PCT_VIOLATED_ROWS":0,"NUM_DENOMINATOR_ROWS":0,"EXECUTION_TIME":"0.523973 secs","QUERY_TEXT":"\r\n/*********\r\nCONCEPT LEVEL check:\r\nPLAUSIBLE_VALUE_HIGH - find any MEASUREMENT records that have VALUE_AS_NUMBER with non-null value > plausible high value\r\n\r\nParameters used in this template:\r\ncdmDatabaseSchema = cdm_ibm_mdcd_v993.dbo\r\nconceptId =  4208414\r\nunitConceptId = 8751\r\nplausibleValueHigh =     544.0\r\n\r\n**********/\r\n\r\n\r\nSELECT num_violated_rows, CASE WHEN denominator.num_rows = 0 THEN 0 ELSE 1.0*num_violated_rows/denominator.num_rows END  AS pct_violated_rows,\r\n  denominator.num_rows as num_denominator_rows\r\nFROM\r\n(\r\n\tSELECT COUNT_BIG(*) AS num_violated_rows\r\n\tFROM\r\n\t(\r\n\t\tSELECT m.* \r\n\t\tFROM cdm_ibm_mdcd_v993.dbo.measurement m\r\n\t\t\r\n\t\tWHERE m.measurement_concept_id =  4208414\r\n\t\tAND m.unit_concept_id = 8751\r\n\t\tAND m.value_as_number IS NOT NULL\r\n\t\tAND m.value_as_number >     544.0\r\n\t) violated_rows\r\n) violated_row_count,\r\n( \r\n\tSELECT COUNT_BIG(*) AS num_rows\r\n\tFROM cdm_ibm_mdcd_v993.dbo.measurement m\r\n\t\r\n\tWHERE measurement_concept_id =  4208414\r\n\tAND unit_concept_id = 8751\r\n\tAND value_as_number IS NOT NULL\r\n) denominator\r\n;","CHECK_NAME":"plausibleValueHigh","CHECK_LEVEL":"CONCEPT","CHECK_DESCRIPTION":"For the combination of CONCEPT_ID  4208414 (C-reactive protein measurement) and UNIT_CONCEPT_ID 8751 (milligram per liter), the number and percent of records that have a value higher than     544.0.","CDM_TABLE_NAME":"MEASUREMENT","CDM_FIELD_NAME":"MEASUREMENT_CONCEPT_ID","CONCEPT_ID":" 4208414","UNIT_CONCEPT_ID":"8751","SQL_FILE":"concept_plausible_value_high.sql","CATEGORY":"Plausibility","SUBCATEGORY":"Atemporal","CONTEXT":"Verification","checkId":2815,"FAILED":0,"THRESHOLD_VALUE":5,"_row":"19.834"},{"NUM_VIOLATED_ROWS":0,"PCT_VIOLATED_ROWS":0,"NUM_DENOMINATOR_ROWS":0,"EXECUTION_TIME":"0.552990 secs","QUERY_TEXT":"\r\n/*********\r\nCONCEPT LEVEL check:\r\nPLAUSIBLE_VALUE_HIGH - find any MEASUREMENT records that have VALUE_AS_NUMBER with non-null value > plausible high value\r\n\r\nParameters used in this template:\r\ncdmDatabaseSchema = cdm_ibm_mdcd_v993.dbo\r\nconceptId =  4208414\r\nunitConceptId = 8840\r\nplausibleValueHigh =     252.0\r\n\r\n**********/\r\n\r\n\r\nSELECT num_violated_rows, CASE WHEN denominator.num_rows = 0 THEN 0 ELSE 1.0*num_violated_rows/denominator.num_rows END  AS pct_violated_rows,\r\n  denominator.num_rows as num_denominator_rows\r\nFROM\r\n(\r\n\tSELECT COUNT_BIG(*) AS num_violated_rows\r\n\tFROM\r\n\t(\r\n\t\tSELECT m.* \r\n\t\tFROM cdm_ibm_mdcd_v993.dbo.measurement m\r\n\t\t\r\n\t\tWHERE m.measurement_concept_id =  4208414\r\n\t\tAND m.unit_concept_id = 8840\r\n\t\tAND m.value_as_number IS NOT NULL\r\n\t\tAND m.value_as_number >     252.0\r\n\t) violated_rows\r\n) violated_row_count,\r\n( \r\n\tSELECT COUNT_BIG(*) AS num_rows\r\n\tFROM cdm_ibm_mdcd_v993.dbo.measurement m\r\n\t\r\n\tWHERE measurement_concept_id =  4208414\r\n\tAND unit_concept_id = 8840\r\n\tAND value_as_number IS NOT NULL\r\n) denominator\r\n;","CHECK_NAME":"plausibleValueHigh","CHECK_LEVEL":"CONCEPT","CHECK_DESCRIPTION":"For the combination of CONCEPT_ID  4208414 (C-reactive protein measurement) and UNIT_CONCEPT_ID 8840 (milligram per deciliter), the number and percent of records that have a value higher than     252.0.","CDM_TABLE_NAME":"MEASUREMENT","CDM_FIELD_NAME":"MEASUREMENT_CONCEPT_ID","CONCEPT_ID":" 4208414","UNIT_CONCEPT_ID":"8840","SQL_FILE":"concept_plausible_value_high.sql","CATEGORY":"Plausibility","SUBCATEGORY":"Atemporal","CONTEXT":"Verification","checkId":2816,"FAILED":0,"THRESHOLD_VALUE":5,"_row":"19.835"},{"NUM_VIOLATED_ROWS":0,"PCT_VIOLATED_ROWS":0,"NUM_DENOMINATOR_ROWS":0,"EXECUTION_TIME":"0.802930 secs","QUERY_TEXT":"\r\n/*********\r\nCONCEPT LEVEL check:\r\nPLAUSIBLE_VALUE_HIGH - find any MEASUREMENT records that have VALUE_AS_NUMBER with non-null value > plausible high value\r\n\r\nParameters used in this template:\r\ncdmDatabaseSchema = cdm_ibm_mdcd_v993.dbo\r\nconceptId =  4301868\r\nunitConceptId = 8541\r\nplausibleValueHigh =     300.0\r\n\r\n**********/\r\n\r\n\r\nSELECT num_violated_rows, CASE WHEN denominator.num_rows = 0 THEN 0 ELSE 1.0*num_violated_rows/denominator.num_rows END  AS pct_violated_rows,\r\n  denominator.num_rows as num_denominator_rows\r\nFROM\r\n(\r\n\tSELECT COUNT_BIG(*) AS num_violated_rows\r\n\tFROM\r\n\t(\r\n\t\tSELECT m.* \r\n\t\tFROM cdm_ibm_mdcd_v993.dbo.measurement m\r\n\t\t\r\n\t\tWHERE m.measurement_concept_id =  4301868\r\n\t\tAND m.unit_concept_id = 8541\r\n\t\tAND m.value_as_number IS NOT NULL\r\n\t\tAND m.value_as_number >     300.0\r\n\t) violated_rows\r\n) violated_row_count,\r\n( \r\n\tSELECT COUNT_BIG(*) AS num_rows\r\n\tFROM cdm_ibm_mdcd_v993.dbo.measurement m\r\n\t\r\n\tWHERE measurement_concept_id =  4301868\r\n\tAND unit_concept_id = 8541\r\n\tAND value_as_number IS NOT NULL\r\n) denominator\r\n;","CHECK_NAME":"plausibleValueHigh","CHECK_LEVEL":"CONCEPT","CHECK_DESCRIPTION":"For the combination of CONCEPT_ID  4301868 (Pulse rate) and UNIT_CONCEPT_ID 8541 (per minute), the number and percent of records that have a value higher than     300.0.","CDM_TABLE_NAME":"MEASUREMENT","CDM_FIELD_NAME":"MEASUREMENT_CONCEPT_ID","CONCEPT_ID":" 4301868","UNIT_CONCEPT_ID":"8541","SQL_FILE":"concept_plausible_value_high.sql","CATEGORY":"Plausibility","SUBCATEGORY":"Atemporal","CONTEXT":"Verification","checkId":2817,"FAILED":0,"THRESHOLD_VALUE":5,"_row":"19.836"},{"NUM_VIOLATED_ROWS":0,"PCT_VIOLATED_ROWS":0,"NUM_DENOMINATOR_ROWS":0,"EXECUTION_TIME":"0.740970 secs","QUERY_TEXT":"\r\n/*********\r\nCONCEPT LEVEL check:\r\nPLAUSIBLE_VALUE_HIGH - find any MEASUREMENT records that have VALUE_AS_NUMBER with non-null value > plausible high value\r\n\r\nParameters used in this template:\r\ncdmDatabaseSchema = cdm_ibm_mdcd_v993.dbo\r\nconceptId =  4301868\r\nunitConceptId = 8581\r\nplausibleValueHigh =     300.0\r\n\r\n**********/\r\n\r\n\r\nSELECT num_violated_rows, CASE WHEN denominator.num_rows = 0 THEN 0 ELSE 1.0*num_violated_rows/denominator.num_rows END  AS pct_violated_rows,\r\n  denominator.num_rows as num_denominator_rows\r\nFROM\r\n(\r\n\tSELECT COUNT_BIG(*) AS num_violated_rows\r\n\tFROM\r\n\t(\r\n\t\tSELECT m.* \r\n\t\tFROM cdm_ibm_mdcd_v993.dbo.measurement m\r\n\t\t\r\n\t\tWHERE m.measurement_concept_id =  4301868\r\n\t\tAND m.unit_concept_id = 8581\r\n\t\tAND m.value_as_number IS NOT NULL\r\n\t\tAND m.value_as_number >     300.0\r\n\t) violated_rows\r\n) violated_row_count,\r\n( \r\n\tSELECT COUNT_BIG(*) AS num_rows\r\n\tFROM cdm_ibm_mdcd_v993.dbo.measurement m\r\n\t\r\n\tWHERE measurement_concept_id =  4301868\r\n\tAND unit_concept_id = 8581\r\n\tAND value_as_number IS NOT NULL\r\n) denominator\r\n;","CHECK_NAME":"plausibleValueHigh","CHECK_LEVEL":"CONCEPT","CHECK_DESCRIPTION":"For the combination of CONCEPT_ID  4301868 (Pulse rate) and UNIT_CONCEPT_ID 8581 (heartbeat), the number and percent of records that have a value higher than     300.0.","CDM_TABLE_NAME":"MEASUREMENT","CDM_FIELD_NAME":"MEASUREMENT_CONCEPT_ID","CONCEPT_ID":" 4301868","UNIT_CONCEPT_ID":"8581","SQL_FILE":"concept_plausible_value_high.sql","CATEGORY":"Plausibility","SUBCATEGORY":"Atemporal","CONTEXT":"Verification","checkId":2818,"FAILED":0,"THRESHOLD_VALUE":5,"_row":"19.837"},{"NUM_VIOLATED_ROWS":0,"PCT_VIOLATED_ROWS":0,"NUM_DENOMINATOR_ROWS":0,"EXECUTION_TIME":"0.679990 secs","QUERY_TEXT":"\r\n/*********\r\nCONCEPT LEVEL check:\r\nPLAUSIBLE_VALUE_HIGH - find any MEASUREMENT records that have VALUE_AS_NUMBER with non-null value > plausible high value\r\n\r\nParameters used in this template:\r\ncdmDatabaseSchema = cdm_ibm_mdcd_v993.dbo\r\nconceptId = 40758583\r\nunitConceptId = 8519\r\nplausibleValueHigh =       5.0\r\n\r\n**********/\r\n\r\n\r\nSELECT num_violated_rows, CASE WHEN denominator.num_rows = 0 THEN 0 ELSE 1.0*num_violated_rows/denominator.num_rows END  AS pct_violated_rows,\r\n  denominator.num_rows as num_denominator_rows\r\nFROM\r\n(\r\n\tSELECT COUNT_BIG(*) AS num_violated_rows\r\n\tFROM\r\n\t(\r\n\t\tSELECT m.* \r\n\t\tFROM cdm_ibm_mdcd_v993.dbo.measurement m\r\n\t\t\r\n\t\tWHERE m.measurement_concept_id = 40758583\r\n\t\tAND m.unit_concept_id = 8519\r\n\t\tAND m.value_as_number IS NOT NULL\r\n\t\tAND m.value_as_number >       5.0\r\n\t) violated_rows\r\n) violated_row_count,\r\n( \r\n\tSELECT COUNT_BIG(*) AS num_rows\r\n\tFROM cdm_ibm_mdcd_v993.dbo.measurement m\r\n\t\r\n\tWHERE measurement_concept_id = 40758583\r\n\tAND unit_concept_id = 8519\r\n\tAND value_as_number IS NOT NULL\r\n) denominator\r\n;","CHECK_NAME":"plausibleValueHigh","CHECK_LEVEL":"CONCEPT","CHECK_DESCRIPTION":"For the combination of CONCEPT_ID 40758583 (Hemoglobin A1c in Blood) and UNIT_CONCEPT_ID 8519 (liter), the number and percent of records that have a value higher than       5.0.","CDM_TABLE_NAME":"MEASUREMENT","CDM_FIELD_NAME":"MEASUREMENT_CONCEPT_ID","CONCEPT_ID":"40758583","UNIT_CONCEPT_ID":"8519","SQL_FILE":"concept_plausible_value_high.sql","CATEGORY":"Plausibility","SUBCATEGORY":"Atemporal","CONTEXT":"Verification","checkId":2819,"FAILED":0,"THRESHOLD_VALUE":5,"_row":"19.838"},{"NUM_VIOLATED_ROWS":0,"PCT_VIOLATED_ROWS":0,"NUM_DENOMINATOR_ROWS":0,"EXECUTION_TIME":"1.600961 secs","QUERY_TEXT":"\r\n/*********\r\nCONCEPT LEVEL check:\r\nPLAUSIBLE_VALUE_HIGH - find any MEASUREMENT records that have VALUE_AS_NUMBER with non-null value > plausible high value\r\n\r\nParameters used in this template:\r\ncdmDatabaseSchema = cdm_ibm_mdcd_v993.dbo\r\nconceptId = 40758583\r\nunitConceptId = 8554\r\nplausibleValueHigh =      20.0\r\n\r\n**********/\r\n\r\n\r\nSELECT num_violated_rows, CASE WHEN denominator.num_rows = 0 THEN 0 ELSE 1.0*num_violated_rows/denominator.num_rows END  AS pct_violated_rows,\r\n  denominator.num_rows as num_denominator_rows\r\nFROM\r\n(\r\n\tSELECT COUNT_BIG(*) AS num_violated_rows\r\n\tFROM\r\n\t(\r\n\t\tSELECT m.* \r\n\t\tFROM cdm_ibm_mdcd_v993.dbo.measurement m\r\n\t\t\r\n\t\tWHERE m.measurement_concept_id = 40758583\r\n\t\tAND m.unit_concept_id = 8554\r\n\t\tAND m.value_as_number IS NOT NULL\r\n\t\tAND m.value_as_number >      20.0\r\n\t) violated_rows\r\n) violated_row_count,\r\n( \r\n\tSELECT COUNT_BIG(*) AS num_rows\r\n\tFROM cdm_ibm_mdcd_v993.dbo.measurement m\r\n\t\r\n\tWHERE measurement_concept_id = 40758583\r\n\tAND unit_concept_id = 8554\r\n\tAND value_as_number IS NOT NULL\r\n) denominator\r\n;","CHECK_NAME":"plausibleValueHigh","CHECK_LEVEL":"CONCEPT","CHECK_DESCRIPTION":"For the combination of CONCEPT_ID 40758583 (Hemoglobin A1c in Blood) and UNIT_CONCEPT_ID 8554 (percent), the number and percent of records that have a value higher than      20.0.","CDM_TABLE_NAME":"MEASUREMENT","CDM_FIELD_NAME":"MEASUREMENT_CONCEPT_ID","CONCEPT_ID":"40758583","UNIT_CONCEPT_ID":"8554","SQL_FILE":"concept_plausible_value_high.sql","CATEGORY":"Plausibility","SUBCATEGORY":"Atemporal","CONTEXT":"Verification","checkId":2820,"FAILED":0,"THRESHOLD_VALUE":5,"_row":"19.839"},{"NUM_VIOLATED_ROWS":0,"PCT_VIOLATED_ROWS":0,"NUM_DENOMINATOR_ROWS":0,"EXECUTION_TIME":"0.576973 secs","QUERY_TEXT":"\r\n/*********\r\nCONCEPT LEVEL check:\r\nPLAUSIBLE_VALUE_HIGH - find any MEASUREMENT records that have VALUE_AS_NUMBER with non-null value > plausible high value\r\n\r\nParameters used in this template:\r\ncdmDatabaseSchema = cdm_ibm_mdcd_v993.dbo\r\nconceptId = 40758583\r\nunitConceptId = 8564\r\nplausibleValueHigh =      10.0\r\n\r\n**********/\r\n\r\n\r\nSELECT num_violated_rows, CASE WHEN denominator.num_rows = 0 THEN 0 ELSE 1.0*num_violated_rows/denominator.num_rows END  AS pct_violated_rows,\r\n  denominator.num_rows as num_denominator_rows\r\nFROM\r\n(\r\n\tSELECT COUNT_BIG(*) AS num_violated_rows\r\n\tFROM\r\n\t(\r\n\t\tSELECT m.* \r\n\t\tFROM cdm_ibm_mdcd_v993.dbo.measurement m\r\n\t\t\r\n\t\tWHERE m.measurement_concept_id = 40758583\r\n\t\tAND m.unit_concept_id = 8564\r\n\t\tAND m.value_as_number IS NOT NULL\r\n\t\tAND m.value_as_number >      10.0\r\n\t) violated_rows\r\n) violated_row_count,\r\n( \r\n\tSELECT COUNT_BIG(*) AS num_rows\r\n\tFROM cdm_ibm_mdcd_v993.dbo.measurement m\r\n\t\r\n\tWHERE measurement_concept_id = 40758583\r\n\tAND unit_concept_id = 8564\r\n\tAND value_as_number IS NOT NULL\r\n) denominator\r\n;","CHECK_NAME":"plausibleValueHigh","CHECK_LEVEL":"CONCEPT","CHECK_DESCRIPTION":"For the combination of CONCEPT_ID 40758583 (Hemoglobin A1c in Blood) and UNIT_CONCEPT_ID 8564 (picogram), the number and percent of records that have a value higher than      10.0.","CDM_TABLE_NAME":"MEASUREMENT","CDM_FIELD_NAME":"MEASUREMENT_CONCEPT_ID","CONCEPT_ID":"40758583","UNIT_CONCEPT_ID":"8564","SQL_FILE":"concept_plausible_value_high.sql","CATEGORY":"Plausibility","SUBCATEGORY":"Atemporal","CONTEXT":"Verification","checkId":2821,"FAILED":0,"THRESHOLD_VALUE":5,"_row":"19.840"},{"NUM_VIOLATED_ROWS":0,"PCT_VIOLATED_ROWS":0,"NUM_DENOMINATOR_ROWS":0,"EXECUTION_TIME":"0.484992 secs","QUERY_TEXT":"\r\n/*********\r\nCONCEPT LEVEL check:\r\nPLAUSIBLE_VALUE_HIGH - find any MEASUREMENT records that have VALUE_AS_NUMBER with non-null value > plausible high value\r\n\r\nParameters used in this template:\r\ncdmDatabaseSchema = cdm_ibm_mdcd_v993.dbo\r\nconceptId = 40758583\r\nunitConceptId = 8576\r\nplausibleValueHigh =      15.0\r\n\r\n**********/\r\n\r\n\r\nSELECT num_violated_rows, CASE WHEN denominator.num_rows = 0 THEN 0 ELSE 1.0*num_violated_rows/denominator.num_rows END  AS pct_violated_rows,\r\n  denominator.num_rows as num_denominator_rows\r\nFROM\r\n(\r\n\tSELECT COUNT_BIG(*) AS num_violated_rows\r\n\tFROM\r\n\t(\r\n\t\tSELECT m.* \r\n\t\tFROM cdm_ibm_mdcd_v993.dbo.measurement m\r\n\t\t\r\n\t\tWHERE m.measurement_concept_id = 40758583\r\n\t\tAND m.unit_concept_id = 8576\r\n\t\tAND m.value_as_number IS NOT NULL\r\n\t\tAND m.value_as_number >      15.0\r\n\t) violated_rows\r\n) violated_row_count,\r\n( \r\n\tSELECT COUNT_BIG(*) AS num_rows\r\n\tFROM cdm_ibm_mdcd_v993.dbo.measurement m\r\n\t\r\n\tWHERE measurement_concept_id = 40758583\r\n\tAND unit_concept_id = 8576\r\n\tAND value_as_number IS NOT NULL\r\n) denominator\r\n;","CHECK_NAME":"plausibleValueHigh","CHECK_LEVEL":"CONCEPT","CHECK_DESCRIPTION":"For the combination of CONCEPT_ID 40758583 (Hemoglobin A1c in Blood) and UNIT_CONCEPT_ID 8576 (milligram), the number and percent of records that have a value higher than      15.0.","CDM_TABLE_NAME":"MEASUREMENT","CDM_FIELD_NAME":"MEASUREMENT_CONCEPT_ID","CONCEPT_ID":"40758583","UNIT_CONCEPT_ID":"8576","SQL_FILE":"concept_plausible_value_high.sql","CATEGORY":"Plausibility","SUBCATEGORY":"Atemporal","CONTEXT":"Verification","checkId":2822,"FAILED":0,"THRESHOLD_VALUE":5,"_row":"19.841"},{"NUM_VIOLATED_ROWS":0,"PCT_VIOLATED_ROWS":0,"NUM_DENOMINATOR_ROWS":0,"EXECUTION_TIME":"0.604976 secs","QUERY_TEXT":"\r\n/*********\r\nCONCEPT LEVEL check:\r\nPLAUSIBLE_VALUE_HIGH - find any MEASUREMENT records that have VALUE_AS_NUMBER with non-null value > plausible high value\r\n\r\nParameters used in this template:\r\ncdmDatabaseSchema = cdm_ibm_mdcd_v993.dbo\r\nconceptId = 40758583\r\nunitConceptId = 8713\r\nplausibleValueHigh =      20.0\r\n\r\n**********/\r\n\r\n\r\nSELECT num_violated_rows, CASE WHEN denominator.num_rows = 0 THEN 0 ELSE 1.0*num_violated_rows/denominator.num_rows END  AS pct_violated_rows,\r\n  denominator.num_rows as num_denominator_rows\r\nFROM\r\n(\r\n\tSELECT COUNT_BIG(*) AS num_violated_rows\r\n\tFROM\r\n\t(\r\n\t\tSELECT m.* \r\n\t\tFROM cdm_ibm_mdcd_v993.dbo.measurement m\r\n\t\t\r\n\t\tWHERE m.measurement_concept_id = 40758583\r\n\t\tAND m.unit_concept_id = 8713\r\n\t\tAND m.value_as_number IS NOT NULL\r\n\t\tAND m.value_as_number >      20.0\r\n\t) violated_rows\r\n) violated_row_count,\r\n( \r\n\tSELECT COUNT_BIG(*) AS num_rows\r\n\tFROM cdm_ibm_mdcd_v993.dbo.measurement m\r\n\t\r\n\tWHERE measurement_concept_id = 40758583\r\n\tAND unit_concept_id = 8713\r\n\tAND value_as_number IS NOT NULL\r\n) denominator\r\n;","CHECK_NAME":"plausibleValueHigh","CHECK_LEVEL":"CONCEPT","CHECK_DESCRIPTION":"For the combination of CONCEPT_ID 40758583 (Hemoglobin A1c in Blood) and UNIT_CONCEPT_ID 8713 (gram per deciliter), the number and percent of records that have a value higher than      20.0.","CDM_TABLE_NAME":"MEASUREMENT","CDM_FIELD_NAME":"MEASUREMENT_CONCEPT_ID","CONCEPT_ID":"40758583","UNIT_CONCEPT_ID":"8713","SQL_FILE":"concept_plausible_value_high.sql","CATEGORY":"Plausibility","SUBCATEGORY":"Atemporal","CONTEXT":"Verification","checkId":2823,"FAILED":0,"THRESHOLD_VALUE":5,"_row":"19.842"},{"NUM_VIOLATED_ROWS":0,"PCT_VIOLATED_ROWS":0,"NUM_DENOMINATOR_ROWS":0,"EXECUTION_TIME":"0.996969 secs","QUERY_TEXT":"\r\n/*********\r\nCONCEPT LEVEL check:\r\nPLAUSIBLE_VALUE_HIGH - find any MEASUREMENT records that have VALUE_AS_NUMBER with non-null value > plausible high value\r\n\r\nParameters used in this template:\r\ncdmDatabaseSchema = cdm_ibm_mdcd_v993.dbo\r\nconceptId = 40758583\r\nunitConceptId = 8739\r\nplausibleValueHigh =     200.0\r\n\r\n**********/\r\n\r\n\r\nSELECT num_violated_rows, CASE WHEN denominator.num_rows = 0 THEN 0 ELSE 1.0*num_violated_rows/denominator.num_rows END  AS pct_violated_rows,\r\n  denominator.num_rows as num_denominator_rows\r\nFROM\r\n(\r\n\tSELECT COUNT_BIG(*) AS num_violated_rows\r\n\tFROM\r\n\t(\r\n\t\tSELECT m.* \r\n\t\tFROM cdm_ibm_mdcd_v993.dbo.measurement m\r\n\t\t\r\n\t\tWHERE m.measurement_concept_id = 40758583\r\n\t\tAND m.unit_concept_id = 8739\r\n\t\tAND m.value_as_number IS NOT NULL\r\n\t\tAND m.value_as_number >     200.0\r\n\t) violated_rows\r\n) violated_row_count,\r\n( \r\n\tSELECT COUNT_BIG(*) AS num_rows\r\n\tFROM cdm_ibm_mdcd_v993.dbo.measurement m\r\n\t\r\n\tWHERE measurement_concept_id = 40758583\r\n\tAND unit_concept_id = 8739\r\n\tAND value_as_number IS NOT NULL\r\n) denominator\r\n;","CHECK_NAME":"plausibleValueHigh","CHECK_LEVEL":"CONCEPT","CHECK_DESCRIPTION":"For the combination of CONCEPT_ID 40758583 (Hemoglobin A1c in Blood) and UNIT_CONCEPT_ID 8739 (pound (US)), the number and percent of records that have a value higher than     200.0.","CDM_TABLE_NAME":"MEASUREMENT","CDM_FIELD_NAME":"MEASUREMENT_CONCEPT_ID","CONCEPT_ID":"40758583","UNIT_CONCEPT_ID":"8739","SQL_FILE":"concept_plausible_value_high.sql","CATEGORY":"Plausibility","SUBCATEGORY":"Atemporal","CONTEXT":"Verification","checkId":2824,"FAILED":0,"THRESHOLD_VALUE":5,"_row":"19.843"},{"NUM_VIOLATED_ROWS":0,"PCT_VIOLATED_ROWS":0,"NUM_DENOMINATOR_ROWS":0,"EXECUTION_TIME":"0.689968 secs","QUERY_TEXT":"\r\n/*********\r\nCONCEPT LEVEL check:\r\nPLAUSIBLE_VALUE_HIGH - find any MEASUREMENT records that have VALUE_AS_NUMBER with non-null value > plausible high value\r\n\r\nParameters used in this template:\r\ncdmDatabaseSchema = cdm_ibm_mdcd_v993.dbo\r\nconceptId = 40758583\r\nunitConceptId = 8840\r\nplausibleValueHigh =     150.0\r\n\r\n**********/\r\n\r\n\r\nSELECT num_violated_rows, CASE WHEN denominator.num_rows = 0 THEN 0 ELSE 1.0*num_violated_rows/denominator.num_rows END  AS pct_violated_rows,\r\n  denominator.num_rows as num_denominator_rows\r\nFROM\r\n(\r\n\tSELECT COUNT_BIG(*) AS num_violated_rows\r\n\tFROM\r\n\t(\r\n\t\tSELECT m.* \r\n\t\tFROM cdm_ibm_mdcd_v993.dbo.measurement m\r\n\t\t\r\n\t\tWHERE m.measurement_concept_id = 40758583\r\n\t\tAND m.unit_concept_id = 8840\r\n\t\tAND m.value_as_number IS NOT NULL\r\n\t\tAND m.value_as_number >     150.0\r\n\t) violated_rows\r\n) violated_row_count,\r\n( \r\n\tSELECT COUNT_BIG(*) AS num_rows\r\n\tFROM cdm_ibm_mdcd_v993.dbo.measurement m\r\n\t\r\n\tWHERE measurement_concept_id = 40758583\r\n\tAND unit_concept_id = 8840\r\n\tAND value_as_number IS NOT NULL\r\n) denominator\r\n;","CHECK_NAME":"plausibleValueHigh","CHECK_LEVEL":"CONCEPT","CHECK_DESCRIPTION":"For the combination of CONCEPT_ID 40758583 (Hemoglobin A1c in Blood) and UNIT_CONCEPT_ID 8840 (milligram per deciliter), the number and percent of records that have a value higher than     150.0.","CDM_TABLE_NAME":"MEASUREMENT","CDM_FIELD_NAME":"MEASUREMENT_CONCEPT_ID","CONCEPT_ID":"40758583","UNIT_CONCEPT_ID":"8840","SQL_FILE":"concept_plausible_value_high.sql","CATEGORY":"Plausibility","SUBCATEGORY":"Atemporal","CONTEXT":"Verification","checkId":2825,"FAILED":0,"THRESHOLD_VALUE":5,"_row":"19.844"},{"NUM_VIOLATED_ROWS":0,"PCT_VIOLATED_ROWS":0,"NUM_DENOMINATOR_ROWS":0,"EXECUTION_TIME":"1.162971 secs","QUERY_TEXT":"\r\n/*********\r\nCONCEPT LEVEL check:\r\nPLAUSIBLE_VALUE_HIGH - find any MEASUREMENT records that have VALUE_AS_NUMBER with non-null value > plausible high value\r\n\r\nParameters used in this template:\r\ncdmDatabaseSchema = cdm_ibm_mdcd_v993.dbo\r\nconceptId = 40758583\r\nunitConceptId = 9330\r\nplausibleValueHigh =      12.0\r\n\r\n**********/\r\n\r\n\r\nSELECT num_violated_rows, CASE WHEN denominator.num_rows = 0 THEN 0 ELSE 1.0*num_violated_rows/denominator.num_rows END  AS pct_violated_rows,\r\n  denominator.num_rows as num_denominator_rows\r\nFROM\r\n(\r\n\tSELECT COUNT_BIG(*) AS num_violated_rows\r\n\tFROM\r\n\t(\r\n\t\tSELECT m.* \r\n\t\tFROM cdm_ibm_mdcd_v993.dbo.measurement m\r\n\t\t\r\n\t\tWHERE m.measurement_concept_id = 40758583\r\n\t\tAND m.unit_concept_id = 9330\r\n\t\tAND m.value_as_number IS NOT NULL\r\n\t\tAND m.value_as_number >      12.0\r\n\t) violated_rows\r\n) violated_row_count,\r\n( \r\n\tSELECT COUNT_BIG(*) AS num_rows\r\n\tFROM cdm_ibm_mdcd_v993.dbo.measurement m\r\n\t\r\n\tWHERE measurement_concept_id = 40758583\r\n\tAND unit_concept_id = 9330\r\n\tAND value_as_number IS NOT NULL\r\n) denominator\r\n;","CHECK_NAME":"plausibleValueHigh","CHECK_LEVEL":"CONCEPT","CHECK_DESCRIPTION":"For the combination of CONCEPT_ID 40758583 (Hemoglobin A1c in Blood) and UNIT_CONCEPT_ID 9330 (inch (US)), the number and percent of records that have a value higher than      12.0.","CDM_TABLE_NAME":"MEASUREMENT","CDM_FIELD_NAME":"MEASUREMENT_CONCEPT_ID","CONCEPT_ID":"40758583","UNIT_CONCEPT_ID":"9330","SQL_FILE":"concept_plausible_value_high.sql","CATEGORY":"Plausibility","SUBCATEGORY":"Atemporal","CONTEXT":"Verification","checkId":2826,"FAILED":0,"THRESHOLD_VALUE":5,"_row":"19.845"},{"NUM_VIOLATED_ROWS":0,"PCT_VIOLATED_ROWS":0,"NUM_DENOMINATOR_ROWS":0,"EXECUTION_TIME":"0.498008 secs","QUERY_TEXT":"\r\n/*********\r\nCONCEPT LEVEL check:\r\nPLAUSIBLE_VALUE_HIGH - find any MEASUREMENT records that have VALUE_AS_NUMBER with non-null value > plausible high value\r\n\r\nParameters used in this template:\r\ncdmDatabaseSchema = cdm_ibm_mdcd_v993.dbo\r\nconceptId = 40762351\r\nunitConceptId = 8713\r\nplausibleValueHigh =      15.0\r\n\r\n**********/\r\n\r\n\r\nSELECT num_violated_rows, CASE WHEN denominator.num_rows = 0 THEN 0 ELSE 1.0*num_violated_rows/denominator.num_rows END  AS pct_violated_rows,\r\n  denominator.num_rows as num_denominator_rows\r\nFROM\r\n(\r\n\tSELECT COUNT_BIG(*) AS num_violated_rows\r\n\tFROM\r\n\t(\r\n\t\tSELECT m.* \r\n\t\tFROM cdm_ibm_mdcd_v993.dbo.measurement m\r\n\t\t\r\n\t\tWHERE m.measurement_concept_id = 40762351\r\n\t\tAND m.unit_concept_id = 8713\r\n\t\tAND m.value_as_number IS NOT NULL\r\n\t\tAND m.value_as_number >      15.0\r\n\t) violated_rows\r\n) violated_row_count,\r\n( \r\n\tSELECT COUNT_BIG(*) AS num_rows\r\n\tFROM cdm_ibm_mdcd_v993.dbo.measurement m\r\n\t\r\n\tWHERE measurement_concept_id = 40762351\r\n\tAND unit_concept_id = 8713\r\n\tAND value_as_number IS NOT NULL\r\n) denominator\r\n;","CHECK_NAME":"plausibleValueHigh","CHECK_LEVEL":"CONCEPT","CHECK_DESCRIPTION":"For the combination of CONCEPT_ID 40762351 (Hemoglobin [Moles/volume] in Blood) and UNIT_CONCEPT_ID 8713 (gram per deciliter), the number and percent of records that have a value higher than      15.0.","CDM_TABLE_NAME":"MEASUREMENT","CDM_FIELD_NAME":"MEASUREMENT_CONCEPT_ID","CONCEPT_ID":"40762351","UNIT_CONCEPT_ID":"8713","SQL_FILE":"concept_plausible_value_high.sql","CATEGORY":"Plausibility","SUBCATEGORY":"Atemporal","CONTEXT":"Verification","checkId":2827,"FAILED":0,"THRESHOLD_VALUE":5,"_row":"19.846"},{"NUM_VIOLATED_ROWS":0,"PCT_VIOLATED_ROWS":0,"NUM_DENOMINATOR_ROWS":0,"EXECUTION_TIME":"2.864943 secs","QUERY_TEXT":"\r\n/*********\r\nCONCEPT LEVEL check:\r\nPLAUSIBLE_VALUE_HIGH - find any MEASUREMENT records that have VALUE_AS_NUMBER with non-null value > plausible high value\r\n\r\nParameters used in this template:\r\ncdmDatabaseSchema = cdm_ibm_mdcd_v993.dbo\r\nconceptId = 40762632\r\nunitConceptId = 8840\r\nplausibleValueHigh =     100.0\r\n\r\n**********/\r\n\r\n\r\nSELECT num_violated_rows, CASE WHEN denominator.num_rows = 0 THEN 0 ELSE 1.0*num_violated_rows/denominator.num_rows END  AS pct_violated_rows,\r\n  denominator.num_rows as num_denominator_rows\r\nFROM\r\n(\r\n\tSELECT COUNT_BIG(*) AS num_violated_rows\r\n\tFROM\r\n\t(\r\n\t\tSELECT m.* \r\n\t\tFROM cdm_ibm_mdcd_v993.dbo.measurement m\r\n\t\t\r\n\t\tWHERE m.measurement_concept_id = 40762632\r\n\t\tAND m.unit_concept_id = 8840\r\n\t\tAND m.value_as_number IS NOT NULL\r\n\t\tAND m.value_as_number >     100.0\r\n\t) violated_rows\r\n) violated_row_count,\r\n( \r\n\tSELECT COUNT_BIG(*) AS num_rows\r\n\tFROM cdm_ibm_mdcd_v993.dbo.measurement m\r\n\t\r\n\tWHERE measurement_concept_id = 40762632\r\n\tAND unit_concept_id = 8840\r\n\tAND value_as_number IS NOT NULL\r\n) denominator\r\n;","CHECK_NAME":"plausibleValueHigh","CHECK_LEVEL":"CONCEPT","CHECK_DESCRIPTION":"For the combination of CONCEPT_ID 40762632 (Urea nitrogen [Moles/volume] in Blood) and UNIT_CONCEPT_ID 8840 (milligram per deciliter), the number and percent of records that have a value higher than     100.0.","CDM_TABLE_NAME":"MEASUREMENT","CDM_FIELD_NAME":"MEASUREMENT_CONCEPT_ID","CONCEPT_ID":"40762632","UNIT_CONCEPT_ID":"8840","SQL_FILE":"concept_plausible_value_high.sql","CATEGORY":"Plausibility","SUBCATEGORY":"Atemporal","CONTEXT":"Verification","checkId":2828,"FAILED":0,"THRESHOLD_VALUE":5,"_row":"19.847"},{"NUM_VIOLATED_ROWS":0,"PCT_VIOLATED_ROWS":0,"NUM_DENOMINATOR_ROWS":0,"EXECUTION_TIME":"1.760945 secs","QUERY_TEXT":"\r\n/*********\r\nCONCEPT LEVEL check:\r\nPLAUSIBLE_VALUE_HIGH - find any MEASUREMENT records that have VALUE_AS_NUMBER with non-null value > plausible high value\r\n\r\nParameters used in this template:\r\ncdmDatabaseSchema = cdm_ibm_mdcd_v993.dbo\r\nconceptId = 40762887\r\nunitConceptId = 8749\r\nplausibleValueHigh =      20.0\r\n\r\n**********/\r\n\r\n\r\nSELECT num_violated_rows, CASE WHEN denominator.num_rows = 0 THEN 0 ELSE 1.0*num_violated_rows/denominator.num_rows END  AS pct_violated_rows,\r\n  denominator.num_rows as num_denominator_rows\r\nFROM\r\n(\r\n\tSELECT COUNT_BIG(*) AS num_violated_rows\r\n\tFROM\r\n\t(\r\n\t\tSELECT m.* \r\n\t\tFROM cdm_ibm_mdcd_v993.dbo.measurement m\r\n\t\t\r\n\t\tWHERE m.measurement_concept_id = 40762887\r\n\t\tAND m.unit_concept_id = 8749\r\n\t\tAND m.value_as_number IS NOT NULL\r\n\t\tAND m.value_as_number >      20.0\r\n\t) violated_rows\r\n) violated_row_count,\r\n( \r\n\tSELECT COUNT_BIG(*) AS num_rows\r\n\tFROM cdm_ibm_mdcd_v993.dbo.measurement m\r\n\t\r\n\tWHERE measurement_concept_id = 40762887\r\n\tAND unit_concept_id = 8749\r\n\tAND value_as_number IS NOT NULL\r\n) denominator\r\n;","CHECK_NAME":"plausibleValueHigh","CHECK_LEVEL":"CONCEPT","CHECK_DESCRIPTION":"For the combination of CONCEPT_ID 40762887 (Creatinine [Moles/volume] in Blood) and UNIT_CONCEPT_ID 8749 (micromole per liter), the number and percent of records that have a value higher than      20.0.","CDM_TABLE_NAME":"MEASUREMENT","CDM_FIELD_NAME":"MEASUREMENT_CONCEPT_ID","CONCEPT_ID":"40762887","UNIT_CONCEPT_ID":"8749","SQL_FILE":"concept_plausible_value_high.sql","CATEGORY":"Plausibility","SUBCATEGORY":"Atemporal","CONTEXT":"Verification","checkId":2829,"FAILED":0,"THRESHOLD_VALUE":5,"_row":"19.848"},{"NUM_VIOLATED_ROWS":0,"PCT_VIOLATED_ROWS":0,"NUM_DENOMINATOR_ROWS":0,"EXECUTION_TIME":"1.452966 secs","QUERY_TEXT":"\r\n/*********\r\nCONCEPT LEVEL check:\r\nPLAUSIBLE_VALUE_HIGH - find any MEASUREMENT records that have VALUE_AS_NUMBER with non-null value > plausible high value\r\n\r\nParameters used in this template:\r\ncdmDatabaseSchema = cdm_ibm_mdcd_v993.dbo\r\nconceptId = 40762887\r\nunitConceptId = 8840\r\nplausibleValueHigh =      20.0\r\n\r\n**********/\r\n\r\n\r\nSELECT num_violated_rows, CASE WHEN denominator.num_rows = 0 THEN 0 ELSE 1.0*num_violated_rows/denominator.num_rows END  AS pct_violated_rows,\r\n  denominator.num_rows as num_denominator_rows\r\nFROM\r\n(\r\n\tSELECT COUNT_BIG(*) AS num_violated_rows\r\n\tFROM\r\n\t(\r\n\t\tSELECT m.* \r\n\t\tFROM cdm_ibm_mdcd_v993.dbo.measurement m\r\n\t\t\r\n\t\tWHERE m.measurement_concept_id = 40762887\r\n\t\tAND m.unit_concept_id = 8840\r\n\t\tAND m.value_as_number IS NOT NULL\r\n\t\tAND m.value_as_number >      20.0\r\n\t) violated_rows\r\n) violated_row_count,\r\n( \r\n\tSELECT COUNT_BIG(*) AS num_rows\r\n\tFROM cdm_ibm_mdcd_v993.dbo.measurement m\r\n\t\r\n\tWHERE measurement_concept_id = 40762887\r\n\tAND unit_concept_id = 8840\r\n\tAND value_as_number IS NOT NULL\r\n) denominator\r\n;","CHECK_NAME":"plausibleValueHigh","CHECK_LEVEL":"CONCEPT","CHECK_DESCRIPTION":"For the combination of CONCEPT_ID 40762887 (Creatinine [Moles/volume] in Blood) and UNIT_CONCEPT_ID 8840 (milligram per deciliter), the number and percent of records that have a value higher than      20.0.","CDM_TABLE_NAME":"MEASUREMENT","CDM_FIELD_NAME":"MEASUREMENT_CONCEPT_ID","CONCEPT_ID":"40762887","UNIT_CONCEPT_ID":"8840","SQL_FILE":"concept_plausible_value_high.sql","CATEGORY":"Plausibility","SUBCATEGORY":"Atemporal","CONTEXT":"Verification","checkId":2830,"FAILED":0,"THRESHOLD_VALUE":5,"_row":"19.849"},{"NUM_VIOLATED_ROWS":0,"PCT_VIOLATED_ROWS":0,"NUM_DENOMINATOR_ROWS":0,"EXECUTION_TIME":"0.463980 secs","QUERY_TEXT":"\r\n/*********\r\nCONCEPT LEVEL check:\r\nPLAUSIBLE_VALUE_HIGH - find any MEASUREMENT records that have VALUE_AS_NUMBER with non-null value > plausible high value\r\n\r\nParameters used in this template:\r\ncdmDatabaseSchema = cdm_ibm_mdcd_v993.dbo\r\nconceptId = 40764999\r\nunitConceptId = 8795\r\nplausibleValueHigh =     120.0\r\n\r\n**********/\r\n\r\n\r\nSELECT num_violated_rows, CASE WHEN denominator.num_rows = 0 THEN 0 ELSE 1.0*num_violated_rows/denominator.num_rows END  AS pct_violated_rows,\r\n  denominator.num_rows as num_denominator_rows\r\nFROM\r\n(\r\n\tSELECT COUNT_BIG(*) AS num_violated_rows\r\n\tFROM\r\n\t(\r\n\t\tSELECT m.* \r\n\t\tFROM cdm_ibm_mdcd_v993.dbo.measurement m\r\n\t\t\r\n\t\tWHERE m.measurement_concept_id = 40764999\r\n\t\tAND m.unit_concept_id = 8795\r\n\t\tAND m.value_as_number IS NOT NULL\r\n\t\tAND m.value_as_number >     120.0\r\n\t) violated_rows\r\n) violated_row_count,\r\n( \r\n\tSELECT COUNT_BIG(*) AS num_rows\r\n\tFROM cdm_ibm_mdcd_v993.dbo.measurement m\r\n\t\r\n\tWHERE measurement_concept_id = 40764999\r\n\tAND unit_concept_id = 8795\r\n\tAND value_as_number IS NOT NULL\r\n) denominator\r\n;","CHECK_NAME":"plausibleValueHigh","CHECK_LEVEL":"CONCEPT","CHECK_DESCRIPTION":"For the combination of CONCEPT_ID 40764999 (Glomerular filtration rate/1.73 sq M.predicted [Volume Rate/Area] in Serum, Plasma or Blood by Creatinine-based formula (CKD-EPI)) and UNIT_CONCEPT_ID 8795 (milliliter per minute), the number and percent of records that have a value higher than     120.0.","CDM_TABLE_NAME":"MEASUREMENT","CDM_FIELD_NAME":"MEASUREMENT_CONCEPT_ID","CONCEPT_ID":"40764999","UNIT_CONCEPT_ID":"8795","SQL_FILE":"concept_plausible_value_high.sql","CATEGORY":"Plausibility","SUBCATEGORY":"Atemporal","CONTEXT":"Verification","checkId":2831,"FAILED":0,"THRESHOLD_VALUE":5,"_row":"19.850"},{"NUM_VIOLATED_ROWS":0,"PCT_VIOLATED_ROWS":0,"NUM_DENOMINATOR_ROWS":0,"EXECUTION_TIME":"0.605988 secs","QUERY_TEXT":"\r\n/*********\r\nCONCEPT LEVEL check:\r\nPLAUSIBLE_VALUE_HIGH - find any MEASUREMENT records that have VALUE_AS_NUMBER with non-null value > plausible high value\r\n\r\nParameters used in this template:\r\ncdmDatabaseSchema = cdm_ibm_mdcd_v993.dbo\r\nconceptId = 40764999\r\nunitConceptId = 9117\r\nplausibleValueHigh =     150.0\r\n\r\n**********/\r\n\r\n\r\nSELECT num_violated_rows, CASE WHEN denominator.num_rows = 0 THEN 0 ELSE 1.0*num_violated_rows/denominator.num_rows END  AS pct_violated_rows,\r\n  denominator.num_rows as num_denominator_rows\r\nFROM\r\n(\r\n\tSELECT COUNT_BIG(*) AS num_violated_rows\r\n\tFROM\r\n\t(\r\n\t\tSELECT m.* \r\n\t\tFROM cdm_ibm_mdcd_v993.dbo.measurement m\r\n\t\t\r\n\t\tWHERE m.measurement_concept_id = 40764999\r\n\t\tAND m.unit_concept_id = 9117\r\n\t\tAND m.value_as_number IS NOT NULL\r\n\t\tAND m.value_as_number >     150.0\r\n\t) violated_rows\r\n) violated_row_count,\r\n( \r\n\tSELECT COUNT_BIG(*) AS num_rows\r\n\tFROM cdm_ibm_mdcd_v993.dbo.measurement m\r\n\t\r\n\tWHERE measurement_concept_id = 40764999\r\n\tAND unit_concept_id = 9117\r\n\tAND value_as_number IS NOT NULL\r\n) denominator\r\n;","CHECK_NAME":"plausibleValueHigh","CHECK_LEVEL":"CONCEPT","CHECK_DESCRIPTION":"For the combination of CONCEPT_ID 40764999 (Glomerular filtration rate/1.73 sq M.predicted [Volume Rate/Area] in Serum, Plasma or Blood by Creatinine-based formula (CKD-EPI)) and UNIT_CONCEPT_ID 9117 (milliliter per minute per 1.73 square meter), the number and percent of records that have a value higher than     150.0.","CDM_TABLE_NAME":"MEASUREMENT","CDM_FIELD_NAME":"MEASUREMENT_CONCEPT_ID","CONCEPT_ID":"40764999","UNIT_CONCEPT_ID":"9117","SQL_FILE":"concept_plausible_value_high.sql","CATEGORY":"Plausibility","SUBCATEGORY":"Atemporal","CONTEXT":"Verification","checkId":2832,"FAILED":0,"THRESHOLD_VALUE":5,"_row":"19.851"},{"NUM_VIOLATED_ROWS":0,"PCT_VIOLATED_ROWS":0,"NUM_DENOMINATOR_ROWS":0,"EXECUTION_TIME":"0.865988 secs","QUERY_TEXT":"\r\n/*********\r\nCONCEPT LEVEL check:\r\nPLAUSIBLE_VALUE_HIGH - find any MEASUREMENT records that have VALUE_AS_NUMBER with non-null value > plausible high value\r\n\r\nParameters used in this template:\r\ncdmDatabaseSchema = cdm_ibm_mdcd_v993.dbo\r\nconceptId = 40765040\r\nunitConceptId = 8842\r\nplausibleValueHigh =    1000.0\r\n\r\n**********/\r\n\r\n\r\nSELECT num_violated_rows, CASE WHEN denominator.num_rows = 0 THEN 0 ELSE 1.0*num_violated_rows/denominator.num_rows END  AS pct_violated_rows,\r\n  denominator.num_rows as num_denominator_rows\r\nFROM\r\n(\r\n\tSELECT COUNT_BIG(*) AS num_violated_rows\r\n\tFROM\r\n\t(\r\n\t\tSELECT m.* \r\n\t\tFROM cdm_ibm_mdcd_v993.dbo.measurement m\r\n\t\t\r\n\t\tWHERE m.measurement_concept_id = 40765040\r\n\t\tAND m.unit_concept_id = 8842\r\n\t\tAND m.value_as_number IS NOT NULL\r\n\t\tAND m.value_as_number >    1000.0\r\n\t) violated_rows\r\n) violated_row_count,\r\n( \r\n\tSELECT COUNT_BIG(*) AS num_rows\r\n\tFROM cdm_ibm_mdcd_v993.dbo.measurement m\r\n\t\r\n\tWHERE measurement_concept_id = 40765040\r\n\tAND unit_concept_id = 8842\r\n\tAND value_as_number IS NOT NULL\r\n) denominator\r\n;","CHECK_NAME":"plausibleValueHigh","CHECK_LEVEL":"CONCEPT","CHECK_DESCRIPTION":"For the combination of CONCEPT_ID 40765040 (25-Hydroxyvitamin D2+25-Hydroxyvitamin D3 [Mass/volume] in Serum or Plasma) and UNIT_CONCEPT_ID 8842 (nanogram per milliliter), the number and percent of records that have a value higher than    1000.0.","CDM_TABLE_NAME":"MEASUREMENT","CDM_FIELD_NAME":"MEASUREMENT_CONCEPT_ID","CONCEPT_ID":"40765040","UNIT_CONCEPT_ID":"8842","SQL_FILE":"concept_plausible_value_high.sql","CATEGORY":"Plausibility","SUBCATEGORY":"Atemporal","CONTEXT":"Verification","checkId":2833,"FAILED":0,"THRESHOLD_VALUE":5,"_row":"19.852"},{"NUM_VIOLATED_ROWS":0,"PCT_VIOLATED_ROWS":0,"NUM_DENOMINATOR_ROWS":0,"EXECUTION_TIME":"5.223848 secs","QUERY_TEXT":"\r\n/*********\r\nCONCEPT LEVEL check:\r\nPLAUSIBLE_VALUE_HIGH - find any MEASUREMENT records that have VALUE_AS_NUMBER with non-null value > plausible high value\r\n\r\nParameters used in this template:\r\ncdmDatabaseSchema = cdm_ibm_mdcd_v993.dbo\r\nconceptId = 40765040\r\nunitConceptId = 8845\r\nplausibleValueHigh =    1000.0\r\n\r\n**********/\r\n\r\n\r\nSELECT num_violated_rows, CASE WHEN denominator.num_rows = 0 THEN 0 ELSE 1.0*num_violated_rows/denominator.num_rows END  AS pct_violated_rows,\r\n  denominator.num_rows as num_denominator_rows\r\nFROM\r\n(\r\n\tSELECT COUNT_BIG(*) AS num_violated_rows\r\n\tFROM\r\n\t(\r\n\t\tSELECT m.* \r\n\t\tFROM cdm_ibm_mdcd_v993.dbo.measurement m\r\n\t\t\r\n\t\tWHERE m.measurement_concept_id = 40765040\r\n\t\tAND m.unit_concept_id = 8845\r\n\t\tAND m.value_as_number IS NOT NULL\r\n\t\tAND m.value_as_number >    1000.0\r\n\t) violated_rows\r\n) violated_row_count,\r\n( \r\n\tSELECT COUNT_BIG(*) AS num_rows\r\n\tFROM cdm_ibm_mdcd_v993.dbo.measurement m\r\n\t\r\n\tWHERE measurement_concept_id = 40765040\r\n\tAND unit_concept_id = 8845\r\n\tAND value_as_number IS NOT NULL\r\n) denominator\r\n;","CHECK_NAME":"plausibleValueHigh","CHECK_LEVEL":"CONCEPT","CHECK_DESCRIPTION":"For the combination of CONCEPT_ID 40765040 (25-Hydroxyvitamin D2+25-Hydroxyvitamin D3 [Mass/volume] in Serum or Plasma) and UNIT_CONCEPT_ID 8845 (picogram per milliliter), the number and percent of records that have a value higher than    1000.0.","CDM_TABLE_NAME":"MEASUREMENT","CDM_FIELD_NAME":"MEASUREMENT_CONCEPT_ID","CONCEPT_ID":"40765040","UNIT_CONCEPT_ID":"8845","SQL_FILE":"concept_plausible_value_high.sql","CATEGORY":"Plausibility","SUBCATEGORY":"Atemporal","CONTEXT":"Verification","checkId":2834,"FAILED":0,"THRESHOLD_VALUE":5,"_row":"19.853"},{"NUM_VIOLATED_ROWS":0,"PCT_VIOLATED_ROWS":0,"NUM_DENOMINATOR_ROWS":0,"EXECUTION_TIME":"0.652992 secs","QUERY_TEXT":"\r\n/*********\r\nCONCEPT LEVEL check:\r\nPLAUSIBLE_VALUE_HIGH - find any MEASUREMENT records that have VALUE_AS_NUMBER with non-null value > plausible high value\r\n\r\nParameters used in this template:\r\ncdmDatabaseSchema = cdm_ibm_mdcd_v993.dbo\r\nconceptId = 40771922\r\nunitConceptId = 8795\r\nplausibleValueHigh =     120.0\r\n\r\n**********/\r\n\r\n\r\nSELECT num_violated_rows, CASE WHEN denominator.num_rows = 0 THEN 0 ELSE 1.0*num_violated_rows/denominator.num_rows END  AS pct_violated_rows,\r\n  denominator.num_rows as num_denominator_rows\r\nFROM\r\n(\r\n\tSELECT COUNT_BIG(*) AS num_violated_rows\r\n\tFROM\r\n\t(\r\n\t\tSELECT m.* \r\n\t\tFROM cdm_ibm_mdcd_v993.dbo.measurement m\r\n\t\t\r\n\t\tWHERE m.measurement_concept_id = 40771922\r\n\t\tAND m.unit_concept_id = 8795\r\n\t\tAND m.value_as_number IS NOT NULL\r\n\t\tAND m.value_as_number >     120.0\r\n\t) violated_rows\r\n) violated_row_count,\r\n( \r\n\tSELECT COUNT_BIG(*) AS num_rows\r\n\tFROM cdm_ibm_mdcd_v993.dbo.measurement m\r\n\t\r\n\tWHERE measurement_concept_id = 40771922\r\n\tAND unit_concept_id = 8795\r\n\tAND value_as_number IS NOT NULL\r\n) denominator\r\n;","CHECK_NAME":"plausibleValueHigh","CHECK_LEVEL":"CONCEPT","CHECK_DESCRIPTION":"For the combination of CONCEPT_ID 40771922 (Glomerular filtration rate/1.73 sq M.predicted [Volume Rate/Area] in Serum, Plasma or Blood) and UNIT_CONCEPT_ID 8795 (milliliter per minute), the number and percent of records that have a value higher than     120.0.","CDM_TABLE_NAME":"MEASUREMENT","CDM_FIELD_NAME":"MEASUREMENT_CONCEPT_ID","CONCEPT_ID":"40771922","UNIT_CONCEPT_ID":"8795","SQL_FILE":"concept_plausible_value_high.sql","CATEGORY":"Plausibility","SUBCATEGORY":"Atemporal","CONTEXT":"Verification","checkId":2835,"FAILED":0,"THRESHOLD_VALUE":5,"_row":"19.854"},{"NUM_VIOLATED_ROWS":0,"PCT_VIOLATED_ROWS":0,"NUM_DENOMINATOR_ROWS":0,"EXECUTION_TIME":"0.595976 secs","QUERY_TEXT":"\r\n/*********\r\nCONCEPT LEVEL check:\r\nPLAUSIBLE_VALUE_HIGH - find any MEASUREMENT records that have VALUE_AS_NUMBER with non-null value > plausible high value\r\n\r\nParameters used in this template:\r\ncdmDatabaseSchema = cdm_ibm_mdcd_v993.dbo\r\nconceptId = 40771922\r\nunitConceptId = 9117\r\nplausibleValueHigh =     150.0\r\n\r\n**********/\r\n\r\n\r\nSELECT num_violated_rows, CASE WHEN denominator.num_rows = 0 THEN 0 ELSE 1.0*num_violated_rows/denominator.num_rows END  AS pct_violated_rows,\r\n  denominator.num_rows as num_denominator_rows\r\nFROM\r\n(\r\n\tSELECT COUNT_BIG(*) AS num_violated_rows\r\n\tFROM\r\n\t(\r\n\t\tSELECT m.* \r\n\t\tFROM cdm_ibm_mdcd_v993.dbo.measurement m\r\n\t\t\r\n\t\tWHERE m.measurement_concept_id = 40771922\r\n\t\tAND m.unit_concept_id = 9117\r\n\t\tAND m.value_as_number IS NOT NULL\r\n\t\tAND m.value_as_number >     150.0\r\n\t) violated_rows\r\n) violated_row_count,\r\n( \r\n\tSELECT COUNT_BIG(*) AS num_rows\r\n\tFROM cdm_ibm_mdcd_v993.dbo.measurement m\r\n\t\r\n\tWHERE measurement_concept_id = 40771922\r\n\tAND unit_concept_id = 9117\r\n\tAND value_as_number IS NOT NULL\r\n) denominator\r\n;","CHECK_NAME":"plausibleValueHigh","CHECK_LEVEL":"CONCEPT","CHECK_DESCRIPTION":"For the combination of CONCEPT_ID 40771922 (Glomerular filtration rate/1.73 sq M.predicted [Volume Rate/Area] in Serum, Plasma or Blood) and UNIT_CONCEPT_ID 9117 (milliliter per minute per 1.73 square meter), the number and percent of records that have a value higher than     150.0.","CDM_TABLE_NAME":"MEASUREMENT","CDM_FIELD_NAME":"MEASUREMENT_CONCEPT_ID","CONCEPT_ID":"40771922","UNIT_CONCEPT_ID":"9117","SQL_FILE":"concept_plausible_value_high.sql","CATEGORY":"Plausibility","SUBCATEGORY":"Atemporal","CONTEXT":"Verification","checkId":2836,"FAILED":0,"THRESHOLD_VALUE":5,"_row":"19.855"},{"NUM_VIOLATED_ROWS":0,"PCT_VIOLATED_ROWS":0,"NUM_DENOMINATOR_ROWS":0,"EXECUTION_TIME":"1.089972 secs","QUERY_TEXT":"\r\n/*********\r\nCONCEPT LEVEL check:\r\nPLAUSIBLE_VALUE_HIGH - find any MEASUREMENT records that have VALUE_AS_NUMBER with non-null value > plausible high value\r\n\r\nParameters used in this template:\r\ncdmDatabaseSchema = cdm_ibm_mdcd_v993.dbo\r\nconceptId = 42869588\r\nunitConceptId = 8554\r\nplausibleValueHigh =      50.0\r\n\r\n**********/\r\n\r\n\r\nSELECT num_violated_rows, CASE WHEN denominator.num_rows = 0 THEN 0 ELSE 1.0*num_violated_rows/denominator.num_rows END  AS pct_violated_rows,\r\n  denominator.num_rows as num_denominator_rows\r\nFROM\r\n(\r\n\tSELECT COUNT_BIG(*) AS num_violated_rows\r\n\tFROM\r\n\t(\r\n\t\tSELECT m.* \r\n\t\tFROM cdm_ibm_mdcd_v993.dbo.measurement m\r\n\t\t\r\n\t\tWHERE m.measurement_concept_id = 42869588\r\n\t\tAND m.unit_concept_id = 8554\r\n\t\tAND m.value_as_number IS NOT NULL\r\n\t\tAND m.value_as_number >      50.0\r\n\t) violated_rows\r\n) violated_row_count,\r\n( \r\n\tSELECT COUNT_BIG(*) AS num_rows\r\n\tFROM cdm_ibm_mdcd_v993.dbo.measurement m\r\n\t\r\n\tWHERE measurement_concept_id = 42869588\r\n\tAND unit_concept_id = 8554\r\n\tAND value_as_number IS NOT NULL\r\n) denominator\r\n;","CHECK_NAME":"plausibleValueHigh","CHECK_LEVEL":"CONCEPT","CHECK_DESCRIPTION":"For the combination of CONCEPT_ID 42869588 (Hematocrit [Pure volume fraction] of Blood by Automated count) and UNIT_CONCEPT_ID 8554 (percent), the number and percent of records that have a value higher than      50.0.","CDM_TABLE_NAME":"MEASUREMENT","CDM_FIELD_NAME":"MEASUREMENT_CONCEPT_ID","CONCEPT_ID":"42869588","UNIT_CONCEPT_ID":"8554","SQL_FILE":"concept_plausible_value_high.sql","CATEGORY":"Plausibility","SUBCATEGORY":"Atemporal","CONTEXT":"Verification","checkId":2837,"FAILED":0,"THRESHOLD_VALUE":5,"_row":"19.856"},{"NUM_VIOLATED_ROWS":1465,"PCT_VIOLATED_ROWS":0.0031,"NUM_DENOMINATOR_ROWS":478177,"EXECUTION_TIME":"1.683952 secs","QUERY_TEXT":"\r\n/*********\r\nCONCEPT LEVEL check:\r\nPLAUSIBLE_GENDER - number of records of a given concept which occur in person with implausible gender for that concept\r\n\r\nParameters used in this template:\r\ncdmDatabaseSchema = cdm_ibm_mdcd_v993.dbo\r\ncdmTableName = CONDITION_OCCURRENCE\r\ncdmFieldName = CONDITION_CONCEPT_ID\r\nconceptId =    26662\r\nplausibleGender = Male\r\n\r\n**********/\r\n\r\n\r\nSELECT num_violated_rows, CASE WHEN denominator.num_rows = 0 THEN 0 ELSE 1.0*num_violated_rows/denominator.num_rows END AS pct_violated_rows, \r\n  denominator.num_rows as num_denominator_rows\r\nFROM\r\n(\r\n\tSELECT COUNT_BIG(*) AS num_violated_rows\r\n\tFROM\r\n\t(\r\n\t\tSELECT cdmTable.* \r\n\t\tFROM cdm_ibm_mdcd_v993.dbo.CONDITION_OCCURRENCE cdmTable\r\n\t\t\tINNER JOIN cdm_ibm_mdcd_v993.dbo.person p\r\n\t\t\tON cdmTable.person_id = p.person_id\r\n\t\t\t\r\n\t\t\t\r\n\t\t\t\r\n\t\tWHERE cdmTable.CONDITION_CONCEPT_ID =    26662\r\n\t\tAND p.gender_concept_id <> 8507 \r\n\t) violated_rows\r\n) violated_row_count,\r\n( \r\n\tSELECT COUNT_BIG(*) AS num_rows\r\n\tFROM cdm_ibm_mdcd_v993.dbo.CONDITION_OCCURRENCE cdmTable\r\n\t\r\n\t\r\n\t\r\n\tWHERE CONDITION_CONCEPT_ID =    26662\r\n) denominator\r\n;","CHECK_NAME":"plausibleGender","CHECK_LEVEL":"CONCEPT","CHECK_DESCRIPTION":"For a CONCEPT_ID    26662 (Testicular hypofunction), the number and percent of records associated with patients with an implausible gender (correct gender = Male).","CDM_TABLE_NAME":"CONDITION_OCCURRENCE","CDM_FIELD_NAME":"CONDITION_CONCEPT_ID","CONCEPT_ID":"   26662","SQL_FILE":"concept_plausible_gender.sql","CATEGORY":"Plausibility","SUBCATEGORY":"Atemporal","CONTEXT":"Validation","checkId":2838,"FAILED":0,"THRESHOLD_VALUE":5,"_row":"20.1"},{"NUM_VIOLATED_ROWS":83,"PCT_VIOLATED_ROWS":0.0043,"NUM_DENOMINATOR_ROWS":19386,"EXECUTION_TIME":"0.906945 secs","QUERY_TEXT":"\r\n/*********\r\nCONCEPT LEVEL check:\r\nPLAUSIBLE_GENDER - number of records of a given concept which occur in person with implausible gender for that concept\r\n\r\nParameters used in this template:\r\ncdmDatabaseSchema = cdm_ibm_mdcd_v993.dbo\r\ncdmTableName = CONDITION_OCCURRENCE\r\ncdmFieldName = CONDITION_CONCEPT_ID\r\nconceptId =    26935\r\nplausibleGender = Male\r\n\r\n**********/\r\n\r\n\r\nSELECT num_violated_rows, CASE WHEN denominator.num_rows = 0 THEN 0 ELSE 1.0*num_violated_rows/denominator.num_rows END AS pct_violated_rows, \r\n  denominator.num_rows as num_denominator_rows\r\nFROM\r\n(\r\n\tSELECT COUNT_BIG(*) AS num_violated_rows\r\n\tFROM\r\n\t(\r\n\t\tSELECT cdmTable.* \r\n\t\tFROM cdm_ibm_mdcd_v993.dbo.CONDITION_OCCURRENCE cdmTable\r\n\t\t\tINNER JOIN cdm_ibm_mdcd_v993.dbo.person p\r\n\t\t\tON cdmTable.person_id = p.person_id\r\n\t\t\t\r\n\t\t\t\r\n\t\t\t\r\n\t\tWHERE cdmTable.CONDITION_CONCEPT_ID =    26935\r\n\t\tAND p.gender_concept_id <> 8507 \r\n\t) violated_rows\r\n) violated_row_count,\r\n( \r\n\tSELECT COUNT_BIG(*) AS num_rows\r\n\tFROM cdm_ibm_mdcd_v993.dbo.CONDITION_OCCURRENCE cdmTable\r\n\t\r\n\t\r\n\t\r\n\tWHERE CONDITION_CONCEPT_ID =    26935\r\n) denominator\r\n;","CHECK_NAME":"plausibleGender","CHECK_LEVEL":"CONCEPT","CHECK_DESCRIPTION":"For a CONCEPT_ID    26935 (Disorder of endocrine testis), the number and percent of records associated with patients with an implausible gender (correct gender = Male).","CDM_TABLE_NAME":"CONDITION_OCCURRENCE","CDM_FIELD_NAME":"CONDITION_CONCEPT_ID","CONCEPT_ID":"   26935","SQL_FILE":"concept_plausible_gender.sql","CATEGORY":"Plausibility","SUBCATEGORY":"Atemporal","CONTEXT":"Validation","checkId":2839,"FAILED":0,"THRESHOLD_VALUE":5,"_row":"20.2"},{"NUM_VIOLATED_ROWS":52,"PCT_VIOLATED_ROWS":0.0196,"NUM_DENOMINATOR_ROWS":2652,"EXECUTION_TIME":"0.813971 secs","QUERY_TEXT":"\r\n/*********\r\nCONCEPT LEVEL check:\r\nPLAUSIBLE_GENDER - number of records of a given concept which occur in person with implausible gender for that concept\r\n\r\nParameters used in this template:\r\ncdmDatabaseSchema = cdm_ibm_mdcd_v993.dbo\r\ncdmTableName = CONDITION_OCCURRENCE\r\ncdmFieldName = CONDITION_CONCEPT_ID\r\nconceptId =    30969\r\nplausibleGender = Male\r\n\r\n**********/\r\n\r\n\r\nSELECT num_violated_rows, CASE WHEN denominator.num_rows = 0 THEN 0 ELSE 1.0*num_violated_rows/denominator.num_rows END AS pct_violated_rows, \r\n  denominator.num_rows as num_denominator_rows\r\nFROM\r\n(\r\n\tSELECT COUNT_BIG(*) AS num_violated_rows\r\n\tFROM\r\n\t(\r\n\t\tSELECT cdmTable.* \r\n\t\tFROM cdm_ibm_mdcd_v993.dbo.CONDITION_OCCURRENCE cdmTable\r\n\t\t\tINNER JOIN cdm_ibm_mdcd_v993.dbo.person p\r\n\t\t\tON cdmTable.person_id = p.person_id\r\n\t\t\t\r\n\t\t\t\r\n\t\t\t\r\n\t\tWHERE cdmTable.CONDITION_CONCEPT_ID =    30969\r\n\t\tAND p.gender_concept_id <> 8507 \r\n\t) violated_rows\r\n) violated_row_count,\r\n( \r\n\tSELECT COUNT_BIG(*) AS num_rows\r\n\tFROM cdm_ibm_mdcd_v993.dbo.CONDITION_OCCURRENCE cdmTable\r\n\t\r\n\t\r\n\t\r\n\tWHERE CONDITION_CONCEPT_ID =    30969\r\n) denominator\r\n;","CHECK_NAME":"plausibleGender","CHECK_LEVEL":"CONCEPT","CHECK_DESCRIPTION":"For a CONCEPT_ID    30969 (Testicular hyperfunction), the number and percent of records associated with patients with an implausible gender (correct gender = Male).","CDM_TABLE_NAME":"CONDITION_OCCURRENCE","CDM_FIELD_NAME":"CONDITION_CONCEPT_ID","CONCEPT_ID":"   30969","SQL_FILE":"concept_plausible_gender.sql","CATEGORY":"Plausibility","SUBCATEGORY":"Atemporal","CONTEXT":"Validation","checkId":2840,"FAILED":0,"THRESHOLD_VALUE":5,"_row":"20.3"},{"NUM_VIOLATED_ROWS":0,"PCT_VIOLATED_ROWS":0,"NUM_DENOMINATOR_ROWS":0,"EXECUTION_TIME":"2.249942 secs","QUERY_TEXT":"\r\n/*********\r\nCONCEPT LEVEL check:\r\nPLAUSIBLE_GENDER - number of records of a given concept which occur in person with implausible gender for that concept\r\n\r\nParameters used in this template:\r\ncdmDatabaseSchema = cdm_ibm_mdcd_v993.dbo\r\ncdmTableName = CONDITION_OCCURRENCE\r\ncdmFieldName = CONDITION_CONCEPT_ID\r\nconceptId =    73801\r\nplausibleGender = Male\r\n\r\n**********/\r\n\r\n\r\nSELECT num_violated_rows, CASE WHEN denominator.num_rows = 0 THEN 0 ELSE 1.0*num_violated_rows/denominator.num_rows END AS pct_violated_rows, \r\n  denominator.num_rows as num_denominator_rows\r\nFROM\r\n(\r\n\tSELECT COUNT_BIG(*) AS num_violated_rows\r\n\tFROM\r\n\t(\r\n\t\tSELECT cdmTable.* \r\n\t\tFROM cdm_ibm_mdcd_v993.dbo.CONDITION_OCCURRENCE cdmTable\r\n\t\t\tINNER JOIN cdm_ibm_mdcd_v993.dbo.person p\r\n\t\t\tON cdmTable.person_id = p.person_id\r\n\t\t\t\r\n\t\t\t\r\n\t\t\t\r\n\t\tWHERE cdmTable.CONDITION_CONCEPT_ID =    73801\r\n\t\tAND p.gender_concept_id <> 8507 \r\n\t) violated_rows\r\n) violated_row_count,\r\n( \r\n\tSELECT COUNT_BIG(*) AS num_rows\r\n\tFROM cdm_ibm_mdcd_v993.dbo.CONDITION_OCCURRENCE cdmTable\r\n\t\r\n\t\r\n\t\r\n\tWHERE CONDITION_CONCEPT_ID =    73801\r\n) denominator\r\n;","CHECK_NAME":"plausibleGender","CHECK_LEVEL":"CONCEPT","CHECK_DESCRIPTION":"For a CONCEPT_ID    73801 (Scrotal varices), the number and percent of records associated with patients with an implausible gender (correct gender = Male).","CDM_TABLE_NAME":"CONDITION_OCCURRENCE","CDM_FIELD_NAME":"CONDITION_CONCEPT_ID","CONCEPT_ID":"   73801","SQL_FILE":"concept_plausible_gender.sql","CATEGORY":"Plausibility","SUBCATEGORY":"Atemporal","CONTEXT":"Validation","checkId":2841,"FAILED":0,"THRESHOLD_VALUE":5,"_row":"20.4"},{"NUM_VIOLATED_ROWS":26,"PCT_VIOLATED_ROWS":0.0106,"NUM_DENOMINATOR_ROWS":2446,"EXECUTION_TIME":"1.315969 secs","QUERY_TEXT":"\r\n/*********\r\nCONCEPT LEVEL check:\r\nPLAUSIBLE_GENDER - number of records of a given concept which occur in person with implausible gender for that concept\r\n\r\nParameters used in this template:\r\ncdmDatabaseSchema = cdm_ibm_mdcd_v993.dbo\r\ncdmTableName = CONDITION_OCCURRENCE\r\ncdmFieldName = CONDITION_CONCEPT_ID\r\nconceptId =    74322\r\nplausibleGender = Male\r\n\r\n**********/\r\n\r\n\r\nSELECT num_violated_rows, CASE WHEN denominator.num_rows = 0 THEN 0 ELSE 1.0*num_violated_rows/denominator.num_rows END AS pct_violated_rows, \r\n  denominator.num_rows as num_denominator_rows\r\nFROM\r\n(\r\n\tSELECT COUNT_BIG(*) AS num_violated_rows\r\n\tFROM\r\n\t(\r\n\t\tSELECT cdmTable.* \r\n\t\tFROM cdm_ibm_mdcd_v993.dbo.CONDITION_OCCURRENCE cdmTable\r\n\t\t\tINNER JOIN cdm_ibm_mdcd_v993.dbo.person p\r\n\t\t\tON cdmTable.person_id = p.person_id\r\n\t\t\t\r\n\t\t\t\r\n\t\t\t\r\n\t\tWHERE cdmTable.CONDITION_CONCEPT_ID =    74322\r\n\t\tAND p.gender_concept_id <> 8507 \r\n\t) violated_rows\r\n) violated_row_count,\r\n( \r\n\tSELECT COUNT_BIG(*) AS num_rows\r\n\tFROM cdm_ibm_mdcd_v993.dbo.CONDITION_OCCURRENCE cdmTable\r\n\t\r\n\t\r\n\t\r\n\tWHERE CONDITION_CONCEPT_ID =    74322\r\n) denominator\r\n;","CHECK_NAME":"plausibleGender","CHECK_LEVEL":"CONCEPT","CHECK_DESCRIPTION":"For a CONCEPT_ID    74322 (Benign neoplasm of scrotum), the number and percent of records associated with patients with an implausible gender (correct gender = Male).","CDM_TABLE_NAME":"CONDITION_OCCURRENCE","CDM_FIELD_NAME":"CONDITION_CONCEPT_ID","CONCEPT_ID":"   74322","SQL_FILE":"concept_plausible_gender.sql","CATEGORY":"Plausibility","SUBCATEGORY":"Atemporal","CONTEXT":"Validation","checkId":2842,"FAILED":0,"THRESHOLD_VALUE":5,"_row":"20.5"},{"NUM_VIOLATED_ROWS":370,"PCT_VIOLATED_ROWS":0.0403,"NUM_DENOMINATOR_ROWS":9177,"EXECUTION_TIME":"0.692967 secs","QUERY_TEXT":"\r\n/*********\r\nCONCEPT LEVEL check:\r\nPLAUSIBLE_GENDER - number of records of a given concept which occur in person with implausible gender for that concept\r\n\r\nParameters used in this template:\r\ncdmDatabaseSchema = cdm_ibm_mdcd_v993.dbo\r\ncdmTableName = CONDITION_OCCURRENCE\r\ncdmFieldName = CONDITION_CONCEPT_ID\r\nconceptId =    78193\r\nplausibleGender = Male\r\n\r\n**********/\r\n\r\n\r\nSELECT num_violated_rows, CASE WHEN denominator.num_rows = 0 THEN 0 ELSE 1.0*num_violated_rows/denominator.num_rows END AS pct_violated_rows, \r\n  denominator.num_rows as num_denominator_rows\r\nFROM\r\n(\r\n\tSELECT COUNT_BIG(*) AS num_violated_rows\r\n\tFROM\r\n\t(\r\n\t\tSELECT cdmTable.* \r\n\t\tFROM cdm_ibm_mdcd_v993.dbo.CONDITION_OCCURRENCE cdmTable\r\n\t\t\tINNER JOIN cdm_ibm_mdcd_v993.dbo.person p\r\n\t\t\tON cdmTable.person_id = p.person_id\r\n\t\t\t\r\n\t\t\t\r\n\t\t\t\r\n\t\tWHERE cdmTable.CONDITION_CONCEPT_ID =    78193\r\n\t\tAND p.gender_concept_id <> 8507 \r\n\t) violated_rows\r\n) violated_row_count,\r\n( \r\n\tSELECT COUNT_BIG(*) AS num_rows\r\n\tFROM cdm_ibm_mdcd_v993.dbo.CONDITION_OCCURRENCE cdmTable\r\n\t\r\n\t\r\n\t\r\n\tWHERE CONDITION_CONCEPT_ID =    78193\r\n) denominator\r\n;","CHECK_NAME":"plausibleGender","CHECK_LEVEL":"CONCEPT","CHECK_DESCRIPTION":"For a CONCEPT_ID    78193 (Orchitis and epididymitis), the number and percent of records associated with patients with an implausible gender (correct gender = Male).","CDM_TABLE_NAME":"CONDITION_OCCURRENCE","CDM_FIELD_NAME":"CONDITION_CONCEPT_ID","CONCEPT_ID":"   78193","SQL_FILE":"concept_plausible_gender.sql","CATEGORY":"Plausibility","SUBCATEGORY":"Atemporal","CONTEXT":"Validation","checkId":2843,"FAILED":0,"THRESHOLD_VALUE":5,"_row":"20.6"},{"NUM_VIOLATED_ROWS":1,"PCT_VIOLATED_ROWS":0.0008,"NUM_DENOMINATOR_ROWS":1322,"EXECUTION_TIME":"0.591976 secs","QUERY_TEXT":"\r\n/*********\r\nCONCEPT LEVEL check:\r\nPLAUSIBLE_GENDER - number of records of a given concept which occur in person with implausible gender for that concept\r\n\r\nParameters used in this template:\r\ncdmDatabaseSchema = cdm_ibm_mdcd_v993.dbo\r\ncdmTableName = CONDITION_OCCURRENCE\r\ncdmFieldName = CONDITION_CONCEPT_ID\r\nconceptId =    79758\r\nplausibleGender = Male\r\n\r\n**********/\r\n\r\n\r\nSELECT num_violated_rows, CASE WHEN denominator.num_rows = 0 THEN 0 ELSE 1.0*num_violated_rows/denominator.num_rows END AS pct_violated_rows, \r\n  denominator.num_rows as num_denominator_rows\r\nFROM\r\n(\r\n\tSELECT COUNT_BIG(*) AS num_violated_rows\r\n\tFROM\r\n\t(\r\n\t\tSELECT cdmTable.* \r\n\t\tFROM cdm_ibm_mdcd_v993.dbo.CONDITION_OCCURRENCE cdmTable\r\n\t\t\tINNER JOIN cdm_ibm_mdcd_v993.dbo.person p\r\n\t\t\tON cdmTable.person_id = p.person_id\r\n\t\t\t\r\n\t\t\t\r\n\t\t\t\r\n\t\tWHERE cdmTable.CONDITION_CONCEPT_ID =    79758\r\n\t\tAND p.gender_concept_id <> 8507 \r\n\t) violated_rows\r\n) violated_row_count,\r\n( \r\n\tSELECT COUNT_BIG(*) AS num_rows\r\n\tFROM cdm_ibm_mdcd_v993.dbo.CONDITION_OCCURRENCE cdmTable\r\n\t\r\n\t\r\n\t\r\n\tWHERE CONDITION_CONCEPT_ID =    79758\r\n) denominator\r\n;","CHECK_NAME":"plausibleGender","CHECK_LEVEL":"CONCEPT","CHECK_DESCRIPTION":"For a CONCEPT_ID    79758 (Primary malignant neoplasm of scrotum), the number and percent of records associated with patients with an implausible gender (correct gender = Male).","CDM_TABLE_NAME":"CONDITION_OCCURRENCE","CDM_FIELD_NAME":"CONDITION_CONCEPT_ID","CONCEPT_ID":"   79758","SQL_FILE":"concept_plausible_gender.sql","CATEGORY":"Plausibility","SUBCATEGORY":"Atemporal","CONTEXT":"Validation","checkId":2844,"FAILED":0,"THRESHOLD_VALUE":5,"_row":"20.7"},{"NUM_VIOLATED_ROWS":11,"PCT_VIOLATED_ROWS":0.0021,"NUM_DENOMINATOR_ROWS":5219,"EXECUTION_TIME":"0.742999 secs","QUERY_TEXT":"\r\n/*********\r\nCONCEPT LEVEL check:\r\nPLAUSIBLE_GENDER - number of records of a given concept which occur in person with implausible gender for that concept\r\n\r\nParameters used in this template:\r\ncdmDatabaseSchema = cdm_ibm_mdcd_v993.dbo\r\ncdmTableName = CONDITION_OCCURRENCE\r\ncdmFieldName = CONDITION_CONCEPT_ID\r\nconceptId =   141917\r\nplausibleGender = Male\r\n\r\n**********/\r\n\r\n\r\nSELECT num_violated_rows, CASE WHEN denominator.num_rows = 0 THEN 0 ELSE 1.0*num_violated_rows/denominator.num_rows END AS pct_violated_rows, \r\n  denominator.num_rows as num_denominator_rows\r\nFROM\r\n(\r\n\tSELECT COUNT_BIG(*) AS num_violated_rows\r\n\tFROM\r\n\t(\r\n\t\tSELECT cdmTable.* \r\n\t\tFROM cdm_ibm_mdcd_v993.dbo.CONDITION_OCCURRENCE cdmTable\r\n\t\t\tINNER JOIN cdm_ibm_mdcd_v993.dbo.person p\r\n\t\t\tON cdmTable.person_id = p.person_id\r\n\t\t\t\r\n\t\t\t\r\n\t\t\t\r\n\t\tWHERE cdmTable.CONDITION_CONCEPT_ID =   141917\r\n\t\tAND p.gender_concept_id <> 8507 \r\n\t) violated_rows\r\n) violated_row_count,\r\n( \r\n\tSELECT COUNT_BIG(*) AS num_rows\r\n\tFROM cdm_ibm_mdcd_v993.dbo.CONDITION_OCCURRENCE cdmTable\r\n\t\r\n\t\r\n\t\r\n\tWHERE CONDITION_CONCEPT_ID =   141917\r\n) denominator\r\n;","CHECK_NAME":"plausibleGender","CHECK_LEVEL":"CONCEPT","CHECK_DESCRIPTION":"For a CONCEPT_ID   141917 (Balanitis xerotica obliterans), the number and percent of records associated with patients with an implausible gender (correct gender = Male).","CDM_TABLE_NAME":"CONDITION_OCCURRENCE","CDM_FIELD_NAME":"CONDITION_CONCEPT_ID","CONCEPT_ID":"  141917","SQL_FILE":"concept_plausible_gender.sql","CATEGORY":"Plausibility","SUBCATEGORY":"Atemporal","CONTEXT":"Validation","checkId":2845,"FAILED":0,"THRESHOLD_VALUE":5,"_row":"20.8"},{"NUM_VIOLATED_ROWS":312,"PCT_VIOLATED_ROWS":0.002,"NUM_DENOMINATOR_ROWS":157367,"EXECUTION_TIME":"1.046971 secs","QUERY_TEXT":"\r\n/*********\r\nCONCEPT LEVEL check:\r\nPLAUSIBLE_GENDER - number of records of a given concept which occur in person with implausible gender for that concept\r\n\r\nParameters used in this template:\r\ncdmDatabaseSchema = cdm_ibm_mdcd_v993.dbo\r\ncdmTableName = CONDITION_OCCURRENCE\r\ncdmFieldName = CONDITION_CONCEPT_ID\r\nconceptId =   192367\r\nplausibleGender = Female\r\n\r\n**********/\r\n\r\n\r\nSELECT num_violated_rows, CASE WHEN denominator.num_rows = 0 THEN 0 ELSE 1.0*num_violated_rows/denominator.num_rows END AS pct_violated_rows, \r\n  denominator.num_rows as num_denominator_rows\r\nFROM\r\n(\r\n\tSELECT COUNT_BIG(*) AS num_violated_rows\r\n\tFROM\r\n\t(\r\n\t\tSELECT cdmTable.* \r\n\t\tFROM cdm_ibm_mdcd_v993.dbo.CONDITION_OCCURRENCE cdmTable\r\n\t\t\tINNER JOIN cdm_ibm_mdcd_v993.dbo.person p\r\n\t\t\tON cdmTable.person_id = p.person_id\r\n\t\t\t\r\n\t\t\t\r\n\t\t\t\r\n\t\tWHERE cdmTable.CONDITION_CONCEPT_ID =   192367\r\n\t\tAND p.gender_concept_id <> 8532 \r\n\t) violated_rows\r\n) violated_row_count,\r\n( \r\n\tSELECT COUNT_BIG(*) AS num_rows\r\n\tFROM cdm_ibm_mdcd_v993.dbo.CONDITION_OCCURRENCE cdmTable\r\n\t\r\n\t\r\n\t\r\n\tWHERE CONDITION_CONCEPT_ID =   192367\r\n) denominator\r\n;","CHECK_NAME":"plausibleGender","CHECK_LEVEL":"CONCEPT","CHECK_DESCRIPTION":"For a CONCEPT_ID   192367 (Dysplasia of cervix), the number and percent of records associated with patients with an implausible gender (correct gender = Female).","CDM_TABLE_NAME":"CONDITION_OCCURRENCE","CDM_FIELD_NAME":"CONDITION_CONCEPT_ID","CONCEPT_ID":"  192367","SQL_FILE":"concept_plausible_gender.sql","CATEGORY":"Plausibility","SUBCATEGORY":"Atemporal","CONTEXT":"Validation","checkId":2846,"FAILED":0,"THRESHOLD_VALUE":5,"_row":"20.9"},{"NUM_VIOLATED_ROWS":611,"PCT_VIOLATED_ROWS":0.0024,"NUM_DENOMINATOR_ROWS":254109,"EXECUTION_TIME":"0.648977 secs","QUERY_TEXT":"\r\n/*********\r\nCONCEPT LEVEL check:\r\nPLAUSIBLE_GENDER - number of records of a given concept which occur in person with implausible gender for that concept\r\n\r\nParameters used in this template:\r\ncdmDatabaseSchema = cdm_ibm_mdcd_v993.dbo\r\ncdmTableName = CONDITION_OCCURRENCE\r\ncdmFieldName = CONDITION_CONCEPT_ID\r\nconceptId =   192676\r\nplausibleGender = Female\r\n\r\n**********/\r\n\r\n\r\nSELECT num_violated_rows, CASE WHEN denominator.num_rows = 0 THEN 0 ELSE 1.0*num_violated_rows/denominator.num_rows END AS pct_violated_rows, \r\n  denominator.num_rows as num_denominator_rows\r\nFROM\r\n(\r\n\tSELECT COUNT_BIG(*) AS num_violated_rows\r\n\tFROM\r\n\t(\r\n\t\tSELECT cdmTable.* \r\n\t\tFROM cdm_ibm_mdcd_v993.dbo.CONDITION_OCCURRENCE cdmTable\r\n\t\t\tINNER JOIN cdm_ibm_mdcd_v993.dbo.person p\r\n\t\t\tON cdmTable.person_id = p.person_id\r\n\t\t\t\r\n\t\t\t\r\n\t\t\t\r\n\t\tWHERE cdmTable.CONDITION_CONCEPT_ID =   192676\r\n\t\tAND p.gender_concept_id <> 8532 \r\n\t) violated_rows\r\n) violated_row_count,\r\n( \r\n\tSELECT COUNT_BIG(*) AS num_rows\r\n\tFROM cdm_ibm_mdcd_v993.dbo.CONDITION_OCCURRENCE cdmTable\r\n\t\r\n\t\r\n\t\r\n\tWHERE CONDITION_CONCEPT_ID =   192676\r\n) denominator\r\n;","CHECK_NAME":"plausibleGender","CHECK_LEVEL":"CONCEPT","CHECK_DESCRIPTION":"For a CONCEPT_ID   192676 (Cervical intraepithelial neoplasia grade 1), the number and percent of records associated with patients with an implausible gender (correct gender = Female).","CDM_TABLE_NAME":"CONDITION_OCCURRENCE","CDM_FIELD_NAME":"CONDITION_CONCEPT_ID","CONCEPT_ID":"  192676","SQL_FILE":"concept_plausible_gender.sql","CATEGORY":"Plausibility","SUBCATEGORY":"Atemporal","CONTEXT":"Validation","checkId":2847,"FAILED":0,"THRESHOLD_VALUE":5,"_row":"20.10"},{"NUM_VIOLATED_ROWS":12,"PCT_VIOLATED_ROWS":0.0004,"NUM_DENOMINATOR_ROWS":32428,"EXECUTION_TIME":"5.876840 secs","QUERY_TEXT":"\r\n/*********\r\nCONCEPT LEVEL check:\r\nPLAUSIBLE_GENDER - number of records of a given concept which occur in person with implausible gender for that concept\r\n\r\nParameters used in this template:\r\ncdmDatabaseSchema = cdm_ibm_mdcd_v993.dbo\r\ncdmTableName = CONDITION_OCCURRENCE\r\ncdmFieldName = CONDITION_CONCEPT_ID\r\nconceptId =   192683\r\nplausibleGender = Female\r\n\r\n**********/\r\n\r\n\r\nSELECT num_violated_rows, CASE WHEN denominator.num_rows = 0 THEN 0 ELSE 1.0*num_violated_rows/denominator.num_rows END AS pct_violated_rows, \r\n  denominator.num_rows as num_denominator_rows\r\nFROM\r\n(\r\n\tSELECT COUNT_BIG(*) AS num_violated_rows\r\n\tFROM\r\n\t(\r\n\t\tSELECT cdmTable.* \r\n\t\tFROM cdm_ibm_mdcd_v993.dbo.CONDITION_OCCURRENCE cdmTable\r\n\t\t\tINNER JOIN cdm_ibm_mdcd_v993.dbo.person p\r\n\t\t\tON cdmTable.person_id = p.person_id\r\n\t\t\t\r\n\t\t\t\r\n\t\t\t\r\n\t\tWHERE cdmTable.CONDITION_CONCEPT_ID =   192683\r\n\t\tAND p.gender_concept_id <> 8532 \r\n\t) violated_rows\r\n) violated_row_count,\r\n( \r\n\tSELECT COUNT_BIG(*) AS num_rows\r\n\tFROM cdm_ibm_mdcd_v993.dbo.CONDITION_OCCURRENCE cdmTable\r\n\t\r\n\t\r\n\t\r\n\tWHERE CONDITION_CONCEPT_ID =   192683\r\n) denominator\r\n;","CHECK_NAME":"plausibleGender","CHECK_LEVEL":"CONCEPT","CHECK_DESCRIPTION":"For a CONCEPT_ID   192683 (Uterovaginal prolapse), the number and percent of records associated with patients with an implausible gender (correct gender = Female).","CDM_TABLE_NAME":"CONDITION_OCCURRENCE","CDM_FIELD_NAME":"CONDITION_CONCEPT_ID","CONCEPT_ID":"  192683","SQL_FILE":"concept_plausible_gender.sql","CATEGORY":"Plausibility","SUBCATEGORY":"Atemporal","CONTEXT":"Validation","checkId":2848,"FAILED":0,"THRESHOLD_VALUE":5,"_row":"20.11"},{"NUM_VIOLATED_ROWS":30,"PCT_VIOLATED_ROWS":0.0003,"NUM_DENOMINATOR_ROWS":95693,"EXECUTION_TIME":"6.544815 secs","QUERY_TEXT":"\r\n/*********\r\nCONCEPT LEVEL check:\r\nPLAUSIBLE_GENDER - number of records of a given concept which occur in person with implausible gender for that concept\r\n\r\nParameters used in this template:\r\ncdmDatabaseSchema = cdm_ibm_mdcd_v993.dbo\r\ncdmTableName = CONDITION_OCCURRENCE\r\ncdmFieldName = CONDITION_CONCEPT_ID\r\nconceptId =   192854\r\nplausibleGender = Female\r\n\r\n**********/\r\n\r\n\r\nSELECT num_violated_rows, CASE WHEN denominator.num_rows = 0 THEN 0 ELSE 1.0*num_violated_rows/denominator.num_rows END AS pct_violated_rows, \r\n  denominator.num_rows as num_denominator_rows\r\nFROM\r\n(\r\n\tSELECT COUNT_BIG(*) AS num_violated_rows\r\n\tFROM\r\n\t(\r\n\t\tSELECT cdmTable.* \r\n\t\tFROM cdm_ibm_mdcd_v993.dbo.CONDITION_OCCURRENCE cdmTable\r\n\t\t\tINNER JOIN cdm_ibm_mdcd_v993.dbo.person p\r\n\t\t\tON cdmTable.person_id = p.person_id\r\n\t\t\t\r\n\t\t\t\r\n\t\t\t\r\n\t\tWHERE cdmTable.CONDITION_CONCEPT_ID =   192854\r\n\t\tAND p.gender_concept_id <> 8532 \r\n\t) violated_rows\r\n) violated_row_count,\r\n( \r\n\tSELECT COUNT_BIG(*) AS num_rows\r\n\tFROM cdm_ibm_mdcd_v993.dbo.CONDITION_OCCURRENCE cdmTable\r\n\t\r\n\t\r\n\t\r\n\tWHERE CONDITION_CONCEPT_ID =   192854\r\n) denominator\r\n;","CHECK_NAME":"plausibleGender","CHECK_LEVEL":"CONCEPT","CHECK_DESCRIPTION":"For a CONCEPT_ID   192854 (Intramural leiomyoma of uterus), the number and percent of records associated with patients with an implausible gender (correct gender = Female).","CDM_TABLE_NAME":"CONDITION_OCCURRENCE","CDM_FIELD_NAME":"CONDITION_CONCEPT_ID","CONCEPT_ID":"  192854","SQL_FILE":"concept_plausible_gender.sql","CATEGORY":"Plausibility","SUBCATEGORY":"Atemporal","CONTEXT":"Validation","checkId":2849,"FAILED":0,"THRESHOLD_VALUE":5,"_row":"20.12"},{"NUM_VIOLATED_ROWS":33,"PCT_VIOLATED_ROWS":0.0083,"NUM_DENOMINATOR_ROWS":3966,"EXECUTION_TIME":"1.715972 secs","QUERY_TEXT":"\r\n/*********\r\nCONCEPT LEVEL check:\r\nPLAUSIBLE_GENDER - number of records of a given concept which occur in person with implausible gender for that concept\r\n\r\nParameters used in this template:\r\ncdmDatabaseSchema = cdm_ibm_mdcd_v993.dbo\r\ncdmTableName = CONDITION_OCCURRENCE\r\ncdmFieldName = CONDITION_CONCEPT_ID\r\nconceptId =   192858\r\nplausibleGender = Female\r\n\r\n**********/\r\n\r\n\r\nSELECT num_violated_rows, CASE WHEN denominator.num_rows = 0 THEN 0 ELSE 1.0*num_violated_rows/denominator.num_rows END AS pct_violated_rows, \r\n  denominator.num_rows as num_denominator_rows\r\nFROM\r\n(\r\n\tSELECT COUNT_BIG(*) AS num_violated_rows\r\n\tFROM\r\n\t(\r\n\t\tSELECT cdmTable.* \r\n\t\tFROM cdm_ibm_mdcd_v993.dbo.CONDITION_OCCURRENCE cdmTable\r\n\t\t\tINNER JOIN cdm_ibm_mdcd_v993.dbo.person p\r\n\t\t\tON cdmTable.person_id = p.person_id\r\n\t\t\t\r\n\t\t\t\r\n\t\t\t\r\n\t\tWHERE cdmTable.CONDITION_CONCEPT_ID =   192858\r\n\t\tAND p.gender_concept_id <> 8532 \r\n\t) violated_rows\r\n) violated_row_count,\r\n( \r\n\tSELECT COUNT_BIG(*) AS num_rows\r\n\tFROM cdm_ibm_mdcd_v993.dbo.CONDITION_OCCURRENCE cdmTable\r\n\t\r\n\t\r\n\t\r\n\tWHERE CONDITION_CONCEPT_ID =   192858\r\n) denominator\r\n;","CHECK_NAME":"plausibleGender","CHECK_LEVEL":"CONCEPT","CHECK_DESCRIPTION":"For a CONCEPT_ID   192858 (Ovarian hyperfunction), the number and percent of records associated with patients with an implausible gender (correct gender = Female).","CDM_TABLE_NAME":"CONDITION_OCCURRENCE","CDM_FIELD_NAME":"CONDITION_CONCEPT_ID","CONCEPT_ID":"  192858","SQL_FILE":"concept_plausible_gender.sql","CATEGORY":"Plausibility","SUBCATEGORY":"Atemporal","CONTEXT":"Validation","checkId":2850,"FAILED":0,"THRESHOLD_VALUE":5,"_row":"20.13"},{"NUM_VIOLATED_ROWS":0,"PCT_VIOLATED_ROWS":0,"NUM_DENOMINATOR_ROWS":0,"EXECUTION_TIME":"0.738968 secs","QUERY_TEXT":"\r\n/*********\r\nCONCEPT LEVEL check:\r\nPLAUSIBLE_GENDER - number of records of a given concept which occur in person with implausible gender for that concept\r\n\r\nParameters used in this template:\r\ncdmDatabaseSchema = cdm_ibm_mdcd_v993.dbo\r\ncdmTableName = CONDITION_OCCURRENCE\r\ncdmFieldName = CONDITION_CONCEPT_ID\r\nconceptId =   193254\r\nplausibleGender = Female\r\n\r\n**********/\r\n\r\n\r\nSELECT num_violated_rows, CASE WHEN denominator.num_rows = 0 THEN 0 ELSE 1.0*num_violated_rows/denominator.num_rows END AS pct_violated_rows, \r\n  denominator.num_rows as num_denominator_rows\r\nFROM\r\n(\r\n\tSELECT COUNT_BIG(*) AS num_violated_rows\r\n\tFROM\r\n\t(\r\n\t\tSELECT cdmTable.* \r\n\t\tFROM cdm_ibm_mdcd_v993.dbo.CONDITION_OCCURRENCE cdmTable\r\n\t\t\tINNER JOIN cdm_ibm_mdcd_v993.dbo.person p\r\n\t\t\tON cdmTable.person_id = p.person_id\r\n\t\t\t\r\n\t\t\t\r\n\t\t\t\r\n\t\tWHERE cdmTable.CONDITION_CONCEPT_ID =   193254\r\n\t\tAND p.gender_concept_id <> 8532 \r\n\t) violated_rows\r\n) violated_row_count,\r\n( \r\n\tSELECT COUNT_BIG(*) AS num_rows\r\n\tFROM cdm_ibm_mdcd_v993.dbo.CONDITION_OCCURRENCE cdmTable\r\n\t\r\n\t\r\n\t\r\n\tWHERE CONDITION_CONCEPT_ID =   193254\r\n) denominator\r\n;","CHECK_NAME":"plausibleGender","CHECK_LEVEL":"CONCEPT","CHECK_DESCRIPTION":"For a CONCEPT_ID   193254 (Disorder of vagina), the number and percent of records associated with patients with an implausible gender (correct gender = Female).","CDM_TABLE_NAME":"CONDITION_OCCURRENCE","CDM_FIELD_NAME":"CONDITION_CONCEPT_ID","CONCEPT_ID":"  193254","SQL_FILE":"concept_plausible_gender.sql","CATEGORY":"Plausibility","SUBCATEGORY":"Atemporal","CONTEXT":"Validation","checkId":2851,"FAILED":0,"THRESHOLD_VALUE":5,"_row":"20.14"},{"NUM_VIOLATED_ROWS":7,"PCT_VIOLATED_ROWS":0.001,"NUM_DENOMINATOR_ROWS":6676,"EXECUTION_TIME":"0.875975 secs","QUERY_TEXT":"\r\n/*********\r\nCONCEPT LEVEL check:\r\nPLAUSIBLE_GENDER - number of records of a given concept which occur in person with implausible gender for that concept\r\n\r\nParameters used in this template:\r\ncdmDatabaseSchema = cdm_ibm_mdcd_v993.dbo\r\ncdmTableName = CONDITION_OCCURRENCE\r\ncdmFieldName = CONDITION_CONCEPT_ID\r\nconceptId =   193261\r\nplausibleGender = Female\r\n\r\n**********/\r\n\r\n\r\nSELECT num_violated_rows, CASE WHEN denominator.num_rows = 0 THEN 0 ELSE 1.0*num_violated_rows/denominator.num_rows END AS pct_violated_rows, \r\n  denominator.num_rows as num_denominator_rows\r\nFROM\r\n(\r\n\tSELECT COUNT_BIG(*) AS num_violated_rows\r\n\tFROM\r\n\t(\r\n\t\tSELECT cdmTable.* \r\n\t\tFROM cdm_ibm_mdcd_v993.dbo.CONDITION_OCCURRENCE cdmTable\r\n\t\t\tINNER JOIN cdm_ibm_mdcd_v993.dbo.person p\r\n\t\t\tON cdmTable.person_id = p.person_id\r\n\t\t\t\r\n\t\t\t\r\n\t\t\t\r\n\t\tWHERE cdmTable.CONDITION_CONCEPT_ID =   193261\r\n\t\tAND p.gender_concept_id <> 8532 \r\n\t) violated_rows\r\n) violated_row_count,\r\n( \r\n\tSELECT COUNT_BIG(*) AS num_rows\r\n\tFROM cdm_ibm_mdcd_v993.dbo.CONDITION_OCCURRENCE cdmTable\r\n\t\r\n\t\r\n\t\r\n\tWHERE CONDITION_CONCEPT_ID =   193261\r\n) denominator\r\n;","CHECK_NAME":"plausibleGender","CHECK_LEVEL":"CONCEPT","CHECK_DESCRIPTION":"For a CONCEPT_ID   193261 (Vaginospasm), the number and percent of records associated with patients with an implausible gender (correct gender = Female).","CDM_TABLE_NAME":"CONDITION_OCCURRENCE","CDM_FIELD_NAME":"CONDITION_CONCEPT_ID","CONCEPT_ID":"  193261","SQL_FILE":"concept_plausible_gender.sql","CATEGORY":"Plausibility","SUBCATEGORY":"Atemporal","CONTEXT":"Validation","checkId":2852,"FAILED":0,"THRESHOLD_VALUE":5,"_row":"20.15"},{"NUM_VIOLATED_ROWS":39,"PCT_VIOLATED_ROWS":0.0019,"NUM_DENOMINATOR_ROWS":20986,"EXECUTION_TIME":"1.061978 secs","QUERY_TEXT":"\r\n/*********\r\nCONCEPT LEVEL check:\r\nPLAUSIBLE_GENDER - number of records of a given concept which occur in person with implausible gender for that concept\r\n\r\nParameters used in this template:\r\ncdmDatabaseSchema = cdm_ibm_mdcd_v993.dbo\r\ncdmTableName = CONDITION_OCCURRENCE\r\ncdmFieldName = CONDITION_CONCEPT_ID\r\nconceptId =   193262\r\nplausibleGender = Male\r\n\r\n**********/\r\n\r\n\r\nSELECT num_violated_rows, CASE WHEN denominator.num_rows = 0 THEN 0 ELSE 1.0*num_violated_rows/denominator.num_rows END AS pct_violated_rows, \r\n  denominator.num_rows as num_denominator_rows\r\nFROM\r\n(\r\n\tSELECT COUNT_BIG(*) AS num_violated_rows\r\n\tFROM\r\n\t(\r\n\t\tSELECT cdmTable.* \r\n\t\tFROM cdm_ibm_mdcd_v993.dbo.CONDITION_OCCURRENCE cdmTable\r\n\t\t\tINNER JOIN cdm_ibm_mdcd_v993.dbo.person p\r\n\t\t\tON cdmTable.person_id = p.person_id\r\n\t\t\t\r\n\t\t\t\r\n\t\t\t\r\n\t\tWHERE cdmTable.CONDITION_CONCEPT_ID =   193262\r\n\t\tAND p.gender_concept_id <> 8507 \r\n\t) violated_rows\r\n) violated_row_count,\r\n( \r\n\tSELECT COUNT_BIG(*) AS num_rows\r\n\tFROM cdm_ibm_mdcd_v993.dbo.CONDITION_OCCURRENCE cdmTable\r\n\t\r\n\t\r\n\t\r\n\tWHERE CONDITION_CONCEPT_ID =   193262\r\n) denominator\r\n;","CHECK_NAME":"plausibleGender","CHECK_LEVEL":"CONCEPT","CHECK_DESCRIPTION":"For a CONCEPT_ID   193262 (Inflammatory disorder of penis), the number and percent of records associated with patients with an implausible gender (correct gender = Male).","CDM_TABLE_NAME":"CONDITION_OCCURRENCE","CDM_FIELD_NAME":"CONDITION_CONCEPT_ID","CONCEPT_ID":"  193262","SQL_FILE":"concept_plausible_gender.sql","CATEGORY":"Plausibility","SUBCATEGORY":"Atemporal","CONTEXT":"Validation","checkId":2853,"FAILED":0,"THRESHOLD_VALUE":5,"_row":"20.16"},{"NUM_VIOLATED_ROWS":238,"PCT_VIOLATED_ROWS":0.0022,"NUM_DENOMINATOR_ROWS":110045,"EXECUTION_TIME":"0.894974 secs","QUERY_TEXT":"\r\n/*********\r\nCONCEPT LEVEL check:\r\nPLAUSIBLE_GENDER - number of records of a given concept which occur in person with implausible gender for that concept\r\n\r\nParameters used in this template:\r\ncdmDatabaseSchema = cdm_ibm_mdcd_v993.dbo\r\ncdmTableName = CONDITION_OCCURRENCE\r\ncdmFieldName = CONDITION_CONCEPT_ID\r\nconceptId =   193277\r\nplausibleGender = Female\r\n\r\n**********/\r\n\r\n\r\nSELECT num_violated_rows, CASE WHEN denominator.num_rows = 0 THEN 0 ELSE 1.0*num_violated_rows/denominator.num_rows END AS pct_violated_rows, \r\n  denominator.num_rows as num_denominator_rows\r\nFROM\r\n(\r\n\tSELECT COUNT_BIG(*) AS num_violated_rows\r\n\tFROM\r\n\t(\r\n\t\tSELECT cdmTable.* \r\n\t\tFROM cdm_ibm_mdcd_v993.dbo.CONDITION_OCCURRENCE cdmTable\r\n\t\t\tINNER JOIN cdm_ibm_mdcd_v993.dbo.person p\r\n\t\t\tON cdmTable.person_id = p.person_id\r\n\t\t\t\r\n\t\t\t\r\n\t\t\t\r\n\t\tWHERE cdmTable.CONDITION_CONCEPT_ID =   193277\r\n\t\tAND p.gender_concept_id <> 8532 \r\n\t) violated_rows\r\n) violated_row_count,\r\n( \r\n\tSELECT COUNT_BIG(*) AS num_rows\r\n\tFROM cdm_ibm_mdcd_v993.dbo.CONDITION_OCCURRENCE cdmTable\r\n\t\r\n\t\r\n\t\r\n\tWHERE CONDITION_CONCEPT_ID =   193277\r\n) denominator\r\n;","CHECK_NAME":"plausibleGender","CHECK_LEVEL":"CONCEPT","CHECK_DESCRIPTION":"For a CONCEPT_ID   193277 (Deliveries by cesarean), the number and percent of records associated with patients with an implausible gender (correct gender = Female).","CDM_TABLE_NAME":"CONDITION_OCCURRENCE","CDM_FIELD_NAME":"CONDITION_CONCEPT_ID","CONCEPT_ID":"  193277","SQL_FILE":"concept_plausible_gender.sql","CATEGORY":"Plausibility","SUBCATEGORY":"Atemporal","CONTEXT":"Validation","checkId":2854,"FAILED":0,"THRESHOLD_VALUE":5,"_row":"20.17"},{"NUM_VIOLATED_ROWS":14,"PCT_VIOLATED_ROWS":0.0018,"NUM_DENOMINATOR_ROWS":7846,"EXECUTION_TIME":"1.339966 secs","QUERY_TEXT":"\r\n/*********\r\nCONCEPT LEVEL check:\r\nPLAUSIBLE_GENDER - number of records of a given concept which occur in person with implausible gender for that concept\r\n\r\nParameters used in this template:\r\ncdmDatabaseSchema = cdm_ibm_mdcd_v993.dbo\r\ncdmTableName = CONDITION_OCCURRENCE\r\ncdmFieldName = CONDITION_CONCEPT_ID\r\nconceptId =   193437\r\nplausibleGender = Female\r\n\r\n**********/\r\n\r\n\r\nSELECT num_violated_rows, CASE WHEN denominator.num_rows = 0 THEN 0 ELSE 1.0*num_violated_rows/denominator.num_rows END AS pct_violated_rows, \r\n  denominator.num_rows as num_denominator_rows\r\nFROM\r\n(\r\n\tSELECT COUNT_BIG(*) AS num_violated_rows\r\n\tFROM\r\n\t(\r\n\t\tSELECT cdmTable.* \r\n\t\tFROM cdm_ibm_mdcd_v993.dbo.CONDITION_OCCURRENCE cdmTable\r\n\t\t\tINNER JOIN cdm_ibm_mdcd_v993.dbo.person p\r\n\t\t\tON cdmTable.person_id = p.person_id\r\n\t\t\t\r\n\t\t\t\r\n\t\t\t\r\n\t\tWHERE cdmTable.CONDITION_CONCEPT_ID =   193437\r\n\t\tAND p.gender_concept_id <> 8532 \r\n\t) violated_rows\r\n) violated_row_count,\r\n( \r\n\tSELECT COUNT_BIG(*) AS num_rows\r\n\tFROM cdm_ibm_mdcd_v993.dbo.CONDITION_OCCURRENCE cdmTable\r\n\t\r\n\t\r\n\t\r\n\tWHERE CONDITION_CONCEPT_ID =   193437\r\n) denominator\r\n;","CHECK_NAME":"plausibleGender","CHECK_LEVEL":"CONCEPT","CHECK_DESCRIPTION":"For a CONCEPT_ID   193437 (Neoplasm of uncertain behavior of female genital organ), the number and percent of records associated with patients with an implausible gender (correct gender = Female).","CDM_TABLE_NAME":"CONDITION_OCCURRENCE","CDM_FIELD_NAME":"CONDITION_CONCEPT_ID","CONCEPT_ID":"  193437","SQL_FILE":"concept_plausible_gender.sql","CATEGORY":"Plausibility","SUBCATEGORY":"Atemporal","CONTEXT":"Validation","checkId":2855,"FAILED":0,"THRESHOLD_VALUE":5,"_row":"20.18"},{"NUM_VIOLATED_ROWS":10,"PCT_VIOLATED_ROWS":0.0005,"NUM_DENOMINATOR_ROWS":18238,"EXECUTION_TIME":"0.979970 secs","QUERY_TEXT":"\r\n/*********\r\nCONCEPT LEVEL check:\r\nPLAUSIBLE_GENDER - number of records of a given concept which occur in person with implausible gender for that concept\r\n\r\nParameters used in this template:\r\ncdmDatabaseSchema = cdm_ibm_mdcd_v993.dbo\r\ncdmTableName = CONDITION_OCCURRENCE\r\ncdmFieldName = CONDITION_CONCEPT_ID\r\nconceptId =   193439\r\nplausibleGender = Female\r\n\r\n**********/\r\n\r\n\r\nSELECT num_violated_rows, CASE WHEN denominator.num_rows = 0 THEN 0 ELSE 1.0*num_violated_rows/denominator.num_rows END AS pct_violated_rows, \r\n  denominator.num_rows as num_denominator_rows\r\nFROM\r\n(\r\n\tSELECT COUNT_BIG(*) AS num_violated_rows\r\n\tFROM\r\n\t(\r\n\t\tSELECT cdmTable.* \r\n\t\tFROM cdm_ibm_mdcd_v993.dbo.CONDITION_OCCURRENCE cdmTable\r\n\t\t\tINNER JOIN cdm_ibm_mdcd_v993.dbo.person p\r\n\t\t\tON cdmTable.person_id = p.person_id\r\n\t\t\t\r\n\t\t\t\r\n\t\t\t\r\n\t\tWHERE cdmTable.CONDITION_CONCEPT_ID =   193439\r\n\t\tAND p.gender_concept_id <> 8532 \r\n\t) violated_rows\r\n) violated_row_count,\r\n( \r\n\tSELECT COUNT_BIG(*) AS num_rows\r\n\tFROM cdm_ibm_mdcd_v993.dbo.CONDITION_OCCURRENCE cdmTable\r\n\t\r\n\t\r\n\t\r\n\tWHERE CONDITION_CONCEPT_ID =   193439\r\n) denominator\r\n;","CHECK_NAME":"plausibleGender","CHECK_LEVEL":"CONCEPT","CHECK_DESCRIPTION":"For a CONCEPT_ID   193439 (Benign neoplasm of body of uterus), the number and percent of records associated with patients with an implausible gender (correct gender = Female).","CDM_TABLE_NAME":"CONDITION_OCCURRENCE","CDM_FIELD_NAME":"CONDITION_CONCEPT_ID","CONCEPT_ID":"  193439","SQL_FILE":"concept_plausible_gender.sql","CATEGORY":"Plausibility","SUBCATEGORY":"Atemporal","CONTEXT":"Validation","checkId":2856,"FAILED":0,"THRESHOLD_VALUE":5,"_row":"20.19"},{"NUM_VIOLATED_ROWS":50,"PCT_VIOLATED_ROWS":0.0014,"NUM_DENOMINATOR_ROWS":35435,"EXECUTION_TIME":"0.832966 secs","QUERY_TEXT":"\r\n/*********\r\nCONCEPT LEVEL check:\r\nPLAUSIBLE_GENDER - number of records of a given concept which occur in person with implausible gender for that concept\r\n\r\nParameters used in this template:\r\ncdmDatabaseSchema = cdm_ibm_mdcd_v993.dbo\r\ncdmTableName = CONDITION_OCCURRENCE\r\ncdmFieldName = CONDITION_CONCEPT_ID\r\nconceptId =   193522\r\nplausibleGender = Male\r\n\r\n**********/\r\n\r\n\r\nSELECT num_violated_rows, CASE WHEN denominator.num_rows = 0 THEN 0 ELSE 1.0*num_violated_rows/denominator.num_rows END AS pct_violated_rows, \r\n  denominator.num_rows as num_denominator_rows\r\nFROM\r\n(\r\n\tSELECT COUNT_BIG(*) AS num_violated_rows\r\n\tFROM\r\n\t(\r\n\t\tSELECT cdmTable.* \r\n\t\tFROM cdm_ibm_mdcd_v993.dbo.CONDITION_OCCURRENCE cdmTable\r\n\t\t\tINNER JOIN cdm_ibm_mdcd_v993.dbo.person p\r\n\t\t\tON cdmTable.person_id = p.person_id\r\n\t\t\t\r\n\t\t\t\r\n\t\t\t\r\n\t\tWHERE cdmTable.CONDITION_CONCEPT_ID =   193522\r\n\t\tAND p.gender_concept_id <> 8507 \r\n\t) violated_rows\r\n) violated_row_count,\r\n( \r\n\tSELECT COUNT_BIG(*) AS num_rows\r\n\tFROM cdm_ibm_mdcd_v993.dbo.CONDITION_OCCURRENCE cdmTable\r\n\t\r\n\t\r\n\t\r\n\tWHERE CONDITION_CONCEPT_ID =   193522\r\n) denominator\r\n;","CHECK_NAME":"plausibleGender","CHECK_LEVEL":"CONCEPT","CHECK_DESCRIPTION":"For a CONCEPT_ID   193522 (Acute prostatitis), the number and percent of records associated with patients with an implausible gender (correct gender = Male).","CDM_TABLE_NAME":"CONDITION_OCCURRENCE","CDM_FIELD_NAME":"CONDITION_CONCEPT_ID","CONCEPT_ID":"  193522","SQL_FILE":"concept_plausible_gender.sql","CATEGORY":"Plausibility","SUBCATEGORY":"Atemporal","CONTEXT":"Validation","checkId":2857,"FAILED":0,"THRESHOLD_VALUE":5,"_row":"20.20"},{"NUM_VIOLATED_ROWS":60,"PCT_VIOLATED_ROWS":0.0006,"NUM_DENOMINATOR_ROWS":102981,"EXECUTION_TIME":"0.734975 secs","QUERY_TEXT":"\r\n/*********\r\nCONCEPT LEVEL check:\r\nPLAUSIBLE_GENDER - number of records of a given concept which occur in person with implausible gender for that concept\r\n\r\nParameters used in this template:\r\ncdmDatabaseSchema = cdm_ibm_mdcd_v993.dbo\r\ncdmTableName = CONDITION_OCCURRENCE\r\ncdmFieldName = CONDITION_CONCEPT_ID\r\nconceptId =   193530\r\nplausibleGender = Female\r\n\r\n**********/\r\n\r\n\r\nSELECT num_violated_rows, CASE WHEN denominator.num_rows = 0 THEN 0 ELSE 1.0*num_violated_rows/denominator.num_rows END AS pct_violated_rows, \r\n  denominator.num_rows as num_denominator_rows\r\nFROM\r\n(\r\n\tSELECT COUNT_BIG(*) AS num_violated_rows\r\n\tFROM\r\n\t(\r\n\t\tSELECT cdmTable.* \r\n\t\tFROM cdm_ibm_mdcd_v993.dbo.CONDITION_OCCURRENCE cdmTable\r\n\t\t\tINNER JOIN cdm_ibm_mdcd_v993.dbo.person p\r\n\t\t\tON cdmTable.person_id = p.person_id\r\n\t\t\t\r\n\t\t\t\r\n\t\t\t\r\n\t\tWHERE cdmTable.CONDITION_CONCEPT_ID =   193530\r\n\t\tAND p.gender_concept_id <> 8532 \r\n\t) violated_rows\r\n) violated_row_count,\r\n( \r\n\tSELECT COUNT_BIG(*) AS num_rows\r\n\tFROM cdm_ibm_mdcd_v993.dbo.CONDITION_OCCURRENCE cdmTable\r\n\t\r\n\t\r\n\t\r\n\tWHERE CONDITION_CONCEPT_ID =   193530\r\n) denominator\r\n;","CHECK_NAME":"plausibleGender","CHECK_LEVEL":"CONCEPT","CHECK_DESCRIPTION":"For a CONCEPT_ID   193530 (Follicular cyst of ovary), the number and percent of records associated with patients with an implausible gender (correct gender = Female).","CDM_TABLE_NAME":"CONDITION_OCCURRENCE","CDM_FIELD_NAME":"CONDITION_CONCEPT_ID","CONCEPT_ID":"  193530","SQL_FILE":"concept_plausible_gender.sql","CATEGORY":"Plausibility","SUBCATEGORY":"Atemporal","CONTEXT":"Validation","checkId":2858,"FAILED":0,"THRESHOLD_VALUE":5,"_row":"20.21"},{"NUM_VIOLATED_ROWS":60,"PCT_VIOLATED_ROWS":0.0026,"NUM_DENOMINATOR_ROWS":23401,"EXECUTION_TIME":"0.807977 secs","QUERY_TEXT":"\r\n/*********\r\nCONCEPT LEVEL check:\r\nPLAUSIBLE_GENDER - number of records of a given concept which occur in person with implausible gender for that concept\r\n\r\nParameters used in this template:\r\ncdmDatabaseSchema = cdm_ibm_mdcd_v993.dbo\r\ncdmTableName = CONDITION_OCCURRENCE\r\ncdmFieldName = CONDITION_CONCEPT_ID\r\nconceptId =   193739\r\nplausibleGender = Female\r\n\r\n**********/\r\n\r\n\r\nSELECT num_violated_rows, CASE WHEN denominator.num_rows = 0 THEN 0 ELSE 1.0*num_violated_rows/denominator.num_rows END AS pct_violated_rows, \r\n  denominator.num_rows as num_denominator_rows\r\nFROM\r\n(\r\n\tSELECT COUNT_BIG(*) AS num_violated_rows\r\n\tFROM\r\n\t(\r\n\t\tSELECT cdmTable.* \r\n\t\tFROM cdm_ibm_mdcd_v993.dbo.CONDITION_OCCURRENCE cdmTable\r\n\t\t\tINNER JOIN cdm_ibm_mdcd_v993.dbo.person p\r\n\t\t\tON cdmTable.person_id = p.person_id\r\n\t\t\t\r\n\t\t\t\r\n\t\t\t\r\n\t\tWHERE cdmTable.CONDITION_CONCEPT_ID =   193739\r\n\t\tAND p.gender_concept_id <> 8532 \r\n\t) violated_rows\r\n) violated_row_count,\r\n( \r\n\tSELECT COUNT_BIG(*) AS num_rows\r\n\tFROM cdm_ibm_mdcd_v993.dbo.CONDITION_OCCURRENCE cdmTable\r\n\t\r\n\t\r\n\t\r\n\tWHERE CONDITION_CONCEPT_ID =   193739\r\n) denominator\r\n;","CHECK_NAME":"plausibleGender","CHECK_LEVEL":"CONCEPT","CHECK_DESCRIPTION":"For a CONCEPT_ID   193739 (Ovarian failure), the number and percent of records associated with patients with an implausible gender (correct gender = Female).","CDM_TABLE_NAME":"CONDITION_OCCURRENCE","CDM_FIELD_NAME":"CONDITION_CONCEPT_ID","CONCEPT_ID":"  193739","SQL_FILE":"concept_plausible_gender.sql","CATEGORY":"Plausibility","SUBCATEGORY":"Atemp
```
