## Supplementary material for "Increasing Trust in Real-World Evidence Through Evaluation of Observational Data Quality": results_cdm_mdcd (part 6 of 6)

```
oral","CONTEXT":"Validation","checkId":2859,"FAILED":0,"THRESHOLD_VALUE":5,"_row":"20.22"},{"NUM_VIOLATED_ROWS":11,"PCT_VIOLATED_ROWS":0.0063,"NUM_DENOMINATOR_ROWS":1759,"EXECUTION_TIME":"1.875947 secs","QUERY_TEXT":"\r\n/*********\r\nCONCEPT LEVEL check:\r\nPLAUSIBLE_GENDER - number of records of a given concept which occur in person with implausible gender for that concept\r\n\r\nParameters used in this template:\r\ncdmDatabaseSchema = cdm_ibm_mdcd_v993.dbo\r\ncdmTableName = CONDITION_OCCURRENCE\r\ncdmFieldName = CONDITION_CONCEPT_ID\r\nconceptId =   193818\r\nplausibleGender = Male\r\n\r\n**********/\r\n\r\n\r\nSELECT num_violated_rows, CASE WHEN denominator.num_rows = 0 THEN 0 ELSE 1.0*num_violated_rows/denominator.num_rows END AS pct_violated_rows, \r\n  denominator.num_rows as num_denominator_rows\r\nFROM\r\n(\r\n\tSELECT COUNT_BIG(*) AS num_violated_rows\r\n\tFROM\r\n\t(\r\n\t\tSELECT cdmTable.* \r\n\t\tFROM cdm_ibm_mdcd_v993.dbo.CONDITION_OCCURRENCE cdmTable\r\n\t\t\tINNER JOIN cdm_ibm_mdcd_v993.dbo.person p\r\n\t\t\tON cdmTable.person_id = p.person_id\r\n\t\t\t\r\n\t\t\t\r\n\t\t\t\r\n\t\tWHERE cdmTable.CONDITION_CONCEPT_ID =   193818\r\n\t\tAND p.gender_concept_id <> 8507 \r\n\t) violated_rows\r\n) violated_row_count,\r\n( \r\n\tSELECT COUNT_BIG(*) AS num_rows\r\n\tFROM cdm_ibm_mdcd_v993.dbo.CONDITION_OCCURRENCE cdmTable\r\n\t\r\n\t\r\n\t\r\n\tWHERE CONDITION_CONCEPT_ID =   193818\r\n) denominator\r\n;","CHECK_NAME":"plausibleGender","CHECK_LEVEL":"CONCEPT","CHECK_DESCRIPTION":"For a CONCEPT_ID   193818 (Calculus of prostate), the number and percent of records associated with patients with an implausible gender (correct gender = Male).","CDM_TABLE_NAME":"CONDITION_OCCURRENCE","CDM_FIELD_NAME":"CONDITION_CONCEPT_ID","CONCEPT_ID":"  193818","SQL_FILE":"concept_plausible_gender.sql","CATEGORY":"Plausibility","SUBCATEGORY":"Atemporal","CONTEXT":"Validation","checkId":2860,"FAILED":0,"THRESHOLD_VALUE":5,"_row":"20.23"},{"NUM_VIOLATED_ROWS":30,"PCT_VIOLATED_ROWS":0.0008,"NUM_DENOMINATOR_ROWS":36620,"EXECUTION_TIME":"0.883964 secs","QUERY_TEXT":"\r\n/*********\r\nCONCEPT LEVEL check:\r\nPLAUSIBLE_GENDER - number of records of a given concept which occur in person with implausible gender for that concept\r\n\r\nParameters used in this template:\r\ncdmDatabaseSchema = cdm_ibm_mdcd_v993.dbo\r\ncdmTableName = CONDITION_OCCURRENCE\r\ncdmFieldName = CONDITION_CONCEPT_ID\r\nconceptId =   194092\r\nplausibleGender = Female\r\n\r\n**********/\r\n\r\n\r\nSELECT num_violated_rows, CASE WHEN denominator.num_rows = 0 THEN 0 ELSE 1.0*num_violated_rows/denominator.num_rows END AS pct_violated_rows, \r\n  denominator.num_rows as num_denominator_rows\r\nFROM\r\n(\r\n\tSELECT COUNT_BIG(*) AS num_violated_rows\r\n\tFROM\r\n\t(\r\n\t\tSELECT cdmTable.* \r\n\t\tFROM cdm_ibm_mdcd_v993.dbo.CONDITION_OCCURRENCE cdmTable\r\n\t\t\tINNER JOIN cdm_ibm_mdcd_v993.dbo.person p\r\n\t\t\tON cdmTable.person_id = p.person_id\r\n\t\t\t\r\n\t\t\t\r\n\t\t\t\r\n\t\tWHERE cdmTable.CONDITION_CONCEPT_ID =   194092\r\n\t\tAND p.gender_concept_id <> 8532 \r\n\t) violated_rows\r\n) violated_row_count,\r\n( \r\n\tSELECT COUNT_BIG(*) AS num_rows\r\n\tFROM cdm_ibm_mdcd_v993.dbo.CONDITION_OCCURRENCE cdmTable\r\n\t\r\n\t\r\n\t\r\n\tWHERE CONDITION_CONCEPT_ID =   194092\r\n) denominator\r\n;","CHECK_NAME":"plausibleGender","CHECK_LEVEL":"CONCEPT","CHECK_DESCRIPTION":"For a CONCEPT_ID   194092 (Uterine prolapse without vaginal wall prolapse), the number and percent of records associated with patients with an implausible gender (correct gender = Female).","CDM_TABLE_NAME":"CONDITION_OCCURRENCE","CDM_FIELD_NAME":"CONDITION_CONCEPT_ID","CONCEPT_ID":"  194092","SQL_FILE":"concept_plausible_gender.sql","CATEGORY":"Plausibility","SUBCATEGORY":"Atemporal","CONTEXT":"Validation","checkId":2861,"FAILED":0,"THRESHOLD_VALUE":5,"_row":"20.24"},{"NUM_VIOLATED_ROWS":41,"PCT_VIOLATED_ROWS":0.0003,"NUM_DENOMINATOR_ROWS":162206,"EXECUTION_TIME":"0.695996 secs","QUERY_TEXT":"\r\n/*********\r\nCONCEPT LEVEL check:\r\nPLAUSIBLE_GENDER - number of records of a given concept which occur in person with implausible gender for that concept\r\n\r\nParameters used in this template:\r\ncdmDatabaseSchema = cdm_ibm_mdcd_v993.dbo\r\ncdmTableName = CONDITION_OCCURRENCE\r\ncdmFieldName = CONDITION_CONCEPT_ID\r\nconceptId =   194286\r\nplausibleGender = Female\r\n\r\n**********/\r\n\r\n\r\nSELECT num_violated_rows, CASE WHEN denominator.num_rows = 0 THEN 0 ELSE 1.0*num_violated_rows/denominator.num_rows END AS pct_violated_rows, \r\n  denominator.num_rows as num_denominator_rows\r\nFROM\r\n(\r\n\tSELECT COUNT_BIG(*) AS num_violated_rows\r\n\tFROM\r\n\t(\r\n\t\tSELECT cdmTable.* \r\n\t\tFROM cdm_ibm_mdcd_v993.dbo.CONDITION_OCCURRENCE cdmTable\r\n\t\t\tINNER JOIN cdm_ibm_mdcd_v993.dbo.person p\r\n\t\t\tON cdmTable.person_id = p.person_id\r\n\t\t\t\r\n\t\t\t\r\n\t\t\t\r\n\t\tWHERE cdmTable.CONDITION_CONCEPT_ID =   194286\r\n\t\tAND p.gender_concept_id <> 8532 \r\n\t) violated_rows\r\n) violated_row_count,\r\n( \r\n\tSELECT COUNT_BIG(*) AS num_rows\r\n\tFROM cdm_ibm_mdcd_v993.dbo.CONDITION_OCCURRENCE cdmTable\r\n\t\r\n\t\r\n\t\r\n\tWHERE CONDITION_CONCEPT_ID =   194286\r\n) denominator\r\n;","CHECK_NAME":"plausibleGender","CHECK_LEVEL":"CONCEPT","CHECK_DESCRIPTION":"For a CONCEPT_ID   194286 (Malignant neoplasm of corpus uteri, excluding isthmus), the number and percent of records associated with patients with an implausible gender (correct gender = Female).","CDM_TABLE_NAME":"CONDITION_OCCURRENCE","CDM_FIELD_NAME":"CONDITION_CONCEPT_ID","CONCEPT_ID":"  194286","SQL_FILE":"concept_plausible_gender.sql","CATEGORY":"Plausibility","SUBCATEGORY":"Atemporal","CONTEXT":"Validation","checkId":2862,"FAILED":0,"THRESHOLD_VALUE":5,"_row":"20.25"},{"NUM_VIOLATED_ROWS":2,"PCT_VIOLATED_ROWS":0.0001,"NUM_DENOMINATOR_ROWS":14659,"EXECUTION_TIME":"0.875972 secs","QUERY_TEXT":"\r\n/*********\r\nCONCEPT LEVEL check:\r\nPLAUSIBLE_GENDER - number of records of a given concept which occur in person with implausible gender for that concept\r\n\r\nParameters used in this template:\r\ncdmDatabaseSchema = cdm_ibm_mdcd_v993.dbo\r\ncdmTableName = CONDITION_OCCURRENCE\r\ncdmFieldName = CONDITION_CONCEPT_ID\r\nconceptId =   194412\r\nplausibleGender = Female\r\n\r\n**********/\r\n\r\n\r\nSELECT num_violated_rows, CASE WHEN denominator.num_rows = 0 THEN 0 ELSE 1.0*num_violated_rows/denominator.num_rows END AS pct_violated_rows, \r\n  denominator.num_rows as num_denominator_rows\r\nFROM\r\n(\r\n\tSELECT COUNT_BIG(*) AS num_violated_rows\r\n\tFROM\r\n\t(\r\n\t\tSELECT cdmTable.* \r\n\t\tFROM cdm_ibm_mdcd_v993.dbo.CONDITION_OCCURRENCE cdmTable\r\n\t\t\tINNER JOIN cdm_ibm_mdcd_v993.dbo.person p\r\n\t\t\tON cdmTable.person_id = p.person_id\r\n\t\t\t\r\n\t\t\t\r\n\t\t\t\r\n\t\tWHERE cdmTable.CONDITION_CONCEPT_ID =   194412\r\n\t\tAND p.gender_concept_id <> 8532 \r\n\t) violated_rows\r\n) violated_row_count,\r\n( \r\n\tSELECT COUNT_BIG(*) AS num_rows\r\n\tFROM cdm_ibm_mdcd_v993.dbo.CONDITION_OCCURRENCE cdmTable\r\n\t\r\n\t\r\n\t\r\n\tWHERE CONDITION_CONCEPT_ID =   194412\r\n) denominator\r\n;","CHECK_NAME":"plausibleGender","CHECK_LEVEL":"CONCEPT","CHECK_DESCRIPTION":"For a CONCEPT_ID   194412 (Dysplasia of vagina), the number and percent of records associated with patients with an implausible gender (correct gender = Female).","CDM_TABLE_NAME":"CONDITION_OCCURRENCE","CDM_FIELD_NAME":"CONDITION_CONCEPT_ID","CONCEPT_ID":"  194412","SQL_FILE":"concept_plausible_gender.sql","CATEGORY":"Plausibility","SUBCATEGORY":"Atemporal","CONTEXT":"Validation","checkId":2863,"FAILED":0,"THRESHOLD_VALUE":5,"_row":"20.26"},{"NUM_VIOLATED_ROWS":1,"PCT_VIOLATED_ROWS":0.0002,"NUM_DENOMINATOR_ROWS":5700,"EXECUTION_TIME":"1.433950 secs","QUERY_TEXT":"\r\n/*********\r\nCONCEPT LEVEL check:\r\nPLAUSIBLE_GENDER - number of records of a given concept which occur in person with implausible gender for that concept\r\n\r\nParameters used in this template:\r\ncdmDatabaseSchema = cdm_ibm_mdcd_v993.dbo\r\ncdmTableName = CONDITION_OCCURRENCE\r\ncdmFieldName = CONDITION_CONCEPT_ID\r\nconceptId =   194420\r\nplausibleGender = Female\r\n\r\n**********/\r\n\r\n\r\nSELECT num_violated_rows, CASE WHEN denominator.num_rows = 0 THEN 0 ELSE 1.0*num_violated_rows/denominator.num_rows END AS pct_violated_rows, \r\n  denominator.num_rows as num_denominator_rows\r\nFROM\r\n(\r\n\tSELECT COUNT_BIG(*) AS num_violated_rows\r\n\tFROM\r\n\t(\r\n\t\tSELECT cdmTable.* \r\n\t\tFROM cdm_ibm_mdcd_v993.dbo.CONDITION_OCCURRENCE cdmTable\r\n\t\t\tINNER JOIN cdm_ibm_mdcd_v993.dbo.person p\r\n\t\t\tON cdmTable.person_id = p.person_id\r\n\t\t\t\r\n\t\t\t\r\n\t\t\t\r\n\t\tWHERE cdmTable.CONDITION_CONCEPT_ID =   194420\r\n\t\tAND p.gender_concept_id <> 8532 \r\n\t) violated_rows\r\n) violated_row_count,\r\n( \r\n\tSELECT COUNT_BIG(*) AS num_rows\r\n\tFROM cdm_ibm_mdcd_v993.dbo.CONDITION_OCCURRENCE cdmTable\r\n\t\r\n\t\r\n\t\r\n\tWHERE CONDITION_CONCEPT_ID =   194420\r\n) denominator\r\n;","CHECK_NAME":"plausibleGender","CHECK_LEVEL":"CONCEPT","CHECK_DESCRIPTION":"For a CONCEPT_ID   194420 (Endometriosis of fallopian tube), the number and percent of records associated with patients with an implausible gender (correct gender = Female).","CDM_TABLE_NAME":"CONDITION_OCCURRENCE","CDM_FIELD_NAME":"CONDITION_CONCEPT_ID","CONCEPT_ID":"  194420","SQL_FILE":"concept_plausible_gender.sql","CATEGORY":"Plausibility","SUBCATEGORY":"Atemporal","CONTEXT":"Validation","checkId":2864,"FAILED":0,"THRESHOLD_VALUE":5,"_row":"20.27"},{"NUM_VIOLATED_ROWS":176,"PCT_VIOLATED_ROWS":0.0011,"NUM_DENOMINATOR_ROWS":162096,"EXECUTION_TIME":"0.723988 secs","QUERY_TEXT":"\r\n/*********\r\nCONCEPT LEVEL check:\r\nPLAUSIBLE_GENDER - number of records of a given concept which occur in person with implausible gender for that concept\r\n\r\nParameters used in this template:\r\ncdmDatabaseSchema = cdm_ibm_mdcd_v993.dbo\r\ncdmTableName = CONDITION_OCCURRENCE\r\ncdmFieldName = CONDITION_CONCEPT_ID\r\nconceptId =   194611\r\nplausibleGender = Female\r\n\r\n**********/\r\n\r\n\r\nSELECT num_violated_rows, CASE WHEN denominator.num_rows = 0 THEN 0 ELSE 1.0*num_violated_rows/denominator.num_rows END AS pct_violated_rows, \r\n  denominator.num_rows as num_denominator_rows\r\nFROM\r\n(\r\n\tSELECT COUNT_BIG(*) AS num_violated_rows\r\n\tFROM\r\n\t(\r\n\t\tSELECT cdmTable.* \r\n\t\tFROM cdm_ibm_mdcd_v993.dbo.CONDITION_OCCURRENCE cdmTable\r\n\t\t\tINNER JOIN cdm_ibm_mdcd_v993.dbo.person p\r\n\t\t\tON cdmTable.person_id = p.person_id\r\n\t\t\t\r\n\t\t\t\r\n\t\t\t\r\n\t\tWHERE cdmTable.CONDITION_CONCEPT_ID =   194611\r\n\t\tAND p.gender_concept_id <> 8532 \r\n\t) violated_rows\r\n) violated_row_count,\r\n( \r\n\tSELECT COUNT_BIG(*) AS num_rows\r\n\tFROM cdm_ibm_mdcd_v993.dbo.CONDITION_OCCURRENCE cdmTable\r\n\t\r\n\t\r\n\t\r\n\tWHERE CONDITION_CONCEPT_ID =   194611\r\n) denominator\r\n;","CHECK_NAME":"plausibleGender","CHECK_LEVEL":"CONCEPT","CHECK_DESCRIPTION":"For a CONCEPT_ID   194611 (Carcinoma in situ of uterine cervix), the number and percent of records associated with patients with an implausible gender (correct gender = Female).","CDM_TABLE_NAME":"CONDITION_OCCURRENCE","CDM_FIELD_NAME":"CONDITION_CONCEPT_ID","CONCEPT_ID":"  194611","SQL_FILE":"concept_plausible_gender.sql","CATEGORY":"Plausibility","SUBCATEGORY":"Atemporal","CONTEXT":"Validation","checkId":2865,"FAILED":0,"THRESHOLD_VALUE":5,"_row":"20.28"},{"NUM_VIOLATED_ROWS":341,"PCT_VIOLATED_ROWS":0.0003,"NUM_DENOMINATOR_ROWS":1080876,"EXECUTION_TIME":"0.881969 secs","QUERY_TEXT":"\r\n/*********\r\nCONCEPT LEVEL check:\r\nPLAUSIBLE_GENDER - number of records of a given concept which occur in person with implausible gender for that concept\r\n\r\nParameters used in this template:\r\ncdmDatabaseSchema = cdm_ibm_mdcd_v993.dbo\r\ncdmTableName = CONDITION_OCCURRENCE\r\ncdmFieldName = CONDITION_CONCEPT_ID\r\nconceptId =   194696\r\nplausibleGender = Female\r\n\r\n**********/\r\n\r\n\r\nSELECT num_violated_rows, CASE WHEN denominator.num_rows = 0 THEN 0 ELSE 1.0*num_violated_rows/denominator.num_rows END AS pct_violated_rows, \r\n  denominator.num_rows as num_denominator_rows\r\nFROM\r\n(\r\n\tSELECT COUNT_BIG(*) AS num_violated_rows\r\n\tFROM\r\n\t(\r\n\t\tSELECT cdmTable.* \r\n\t\tFROM cdm_ibm_mdcd_v993.dbo.CONDITION_OCCURRENCE cdmTable\r\n\t\t\tINNER JOIN cdm_ibm_mdcd_v993.dbo.person p\r\n\t\t\tON cdmTable.person_id = p.person_id\r\n\t\t\t\r\n\t\t\t\r\n\t\t\t\r\n\t\tWHERE cdmTable.CONDITION_CONCEPT_ID =   194696\r\n\t\tAND p.gender_concept_id <> 8532 \r\n\t) violated_rows\r\n) violated_row_count,\r\n( \r\n\tSELECT COUNT_BIG(*) AS num_rows\r\n\tFROM cdm_ibm_mdcd_v993.dbo.CONDITION_OCCURRENCE cdmTable\r\n\t\r\n\t\r\n\t\r\n\tWHERE CONDITION_CONCEPT_ID =   194696\r\n) denominator\r\n;","CHECK_NAME":"plausibleGender","CHECK_LEVEL":"CONCEPT","CHECK_DESCRIPTION":"For a CONCEPT_ID   194696 (Dysmenorrhea), the number and percent of records associated with patients with an implausible gender (correct gender = Female).","CDM_TABLE_NAME":"CONDITION_OCCURRENCE","CDM_FIELD_NAME":"CONDITION_CONCEPT_ID","CONCEPT_ID":"  194696","SQL_FILE":"concept_plausible_gender.sql","CATEGORY":"Plausibility","SUBCATEGORY":"Atemporal","CONTEXT":"Validation","checkId":2866,"FAILED":0,"THRESHOLD_VALUE":5,"_row":"20.29"},{"NUM_VIOLATED_ROWS":150,"PCT_VIOLATED_ROWS":0.0005,"NUM_DENOMINATOR_ROWS":291215,"EXECUTION_TIME":"0.725971 secs","QUERY_TEXT":"\r\n/*********\r\nCONCEPT LEVEL check:\r\nPLAUSIBLE_GENDER - number of records of a given concept which occur in person with implausible gender for that concept\r\n\r\nParameters used in this template:\r\ncdmDatabaseSchema = cdm_ibm_mdcd_v993.dbo\r\ncdmTableName = CONDITION_OCCURRENCE\r\ncdmFieldName = CONDITION_CONCEPT_ID\r\nconceptId =   194871\r\nplausibleGender = Female\r\n\r\n**********/\r\n\r\n\r\nSELECT num_violated_rows, CASE WHEN denominator.num_rows = 0 THEN 0 ELSE 1.0*num_violated_rows/denominator.num_rows END AS pct_violated_rows, \r\n  denominator.num_rows as num_denominator_rows\r\nFROM\r\n(\r\n\tSELECT COUNT_BIG(*) AS num_violated_rows\r\n\tFROM\r\n\t(\r\n\t\tSELECT cdmTable.* \r\n\t\tFROM cdm_ibm_mdcd_v993.dbo.CONDITION_OCCURRENCE cdmTable\r\n\t\t\tINNER JOIN cdm_ibm_mdcd_v993.dbo.person p\r\n\t\t\tON cdmTable.person_id = p.person_id\r\n\t\t\t\r\n\t\t\t\r\n\t\t\t\r\n\t\tWHERE cdmTable.CONDITION_CONCEPT_ID =   194871\r\n\t\tAND p.gender_concept_id <> 8532 \r\n\t) violated_rows\r\n) violated_row_count,\r\n( \r\n\tSELECT COUNT_BIG(*) AS num_rows\r\n\tFROM cdm_ibm_mdcd_v993.dbo.CONDITION_OCCURRENCE cdmTable\r\n\t\r\n\t\r\n\t\r\n\tWHERE CONDITION_CONCEPT_ID =   194871\r\n) denominator\r\n;","CHECK_NAME":"plausibleGender","CHECK_LEVEL":"CONCEPT","CHECK_DESCRIPTION":"For a CONCEPT_ID   194871 (Trichomonal vulvovaginitis), the number and percent of records associated with patients with an implausible gender (correct gender = Female).","CDM_TABLE_NAME":"CONDITION_OCCURRENCE","CDM_FIELD_NAME":"CONDITION_CONCEPT_ID","CONCEPT_ID":"  194871","SQL_FILE":"concept_plausible_gender.sql","CATEGORY":"Plausibility","SUBCATEGORY":"Atemporal","CONTEXT":"Validation","checkId":2867,"FAILED":0,"THRESHOLD_VALUE":5,"_row":"20.30"},{"NUM_VIOLATED_ROWS":217,"PCT_VIOLATED_ROWS":0.0029,"NUM_DENOMINATOR_ROWS":74417,"EXECUTION_TIME":"0.752964 secs","QUERY_TEXT":"\r\n/*********\r\nCONCEPT LEVEL check:\r\nPLAUSIBLE_GENDER - number of records of a given concept which occur in person with implausible gender for that concept\r\n\r\nParameters used in this template:\r\ncdmDatabaseSchema = cdm_ibm_mdcd_v993.dbo\r\ncdmTableName = CONDITION_OCCURRENCE\r\ncdmFieldName = CONDITION_CONCEPT_ID\r\nconceptId =   194997\r\nplausibleGender = Male\r\n\r\n**********/\r\n\r\n\r\nSELECT num_violated_rows, CASE WHEN denominator.num_rows = 0 THEN 0 ELSE 1.0*num_violated_rows/denominator.num_rows END AS pct_violated_rows, \r\n  denominator.num_rows as num_denominator_rows\r\nFROM\r\n(\r\n\tSELECT COUNT_BIG(*) AS num_violated_rows\r\n\tFROM\r\n\t(\r\n\t\tSELECT cdmTable.* \r\n\t\tFROM cdm_ibm_mdcd_v993.dbo.CONDITION_OCCURRENCE cdmTable\r\n\t\t\tINNER JOIN cdm_ibm_mdcd_v993.dbo.person p\r\n\t\t\tON cdmTable.person_id = p.person_id\r\n\t\t\t\r\n\t\t\t\r\n\t\t\t\r\n\t\tWHERE cdmTable.CONDITION_CONCEPT_ID =   194997\r\n\t\tAND p.gender_concept_id <> 8507 \r\n\t) violated_rows\r\n) violated_row_count,\r\n( \r\n\tSELECT COUNT_BIG(*) AS num_rows\r\n\tFROM cdm_ibm_mdcd_v993.dbo.CONDITION_OCCURRENCE cdmTable\r\n\t\r\n\t\r\n\t\r\n\tWHERE CONDITION_CONCEPT_ID =   194997\r\n) denominator\r\n;","CHECK_NAME":"plausibleGender","CHECK_LEVEL":"CONCEPT","CHECK_DESCRIPTION":"For a CONCEPT_ID   194997 (Prostatitis), the number and percent of records associated with patients with an implausible gender (correct gender = Male).","CDM_TABLE_NAME":"CONDITION_OCCURRENCE","CDM_FIELD_NAME":"CONDITION_CONCEPT_ID","CONCEPT_ID":"  194997","SQL_FILE":"concept_plausible_gender.sql","CATEGORY":"Plausibility","SUBCATEGORY":"Atemporal","CONTEXT":"Validation","checkId":2868,"FAILED":0,"THRESHOLD_VALUE":5,"_row":"20.31"},{"NUM_VIOLATED_ROWS":16,"PCT_VIOLATED_ROWS":0.0069,"NUM_DENOMINATOR_ROWS":2326,"EXECUTION_TIME":"2.008941 secs","QUERY_TEXT":"\r\n/*********\r\nCONCEPT LEVEL check:\r\nPLAUSIBLE_GENDER - number of records of a given concept which occur in person with implausible gender for that concept\r\n\r\nParameters used in this template:\r\ncdmDatabaseSchema = cdm_ibm_mdcd_v993.dbo\r\ncdmTableName = CONDITION_OCCURRENCE\r\ncdmFieldName = CONDITION_CONCEPT_ID\r\nconceptId =   195009\r\nplausibleGender = Male\r\n\r\n**********/\r\n\r\n\r\nSELECT num_violated_rows, CASE WHEN denominator.num_rows = 0 THEN 0 ELSE 1.0*num_violated_rows/denominator.num_rows END AS pct_violated_rows, \r\n  denominator.num_rows as num_denominator_rows\r\nFROM\r\n(\r\n\tSELECT COUNT_BIG(*) AS num_violated_rows\r\n\tFROM\r\n\t(\r\n\t\tSELECT cdmTable.* \r\n\t\tFROM cdm_ibm_mdcd_v993.dbo.CONDITION_OCCURRENCE cdmTable\r\n\t\t\tINNER JOIN cdm_ibm_mdcd_v993.dbo.person p\r\n\t\t\tON cdmTable.person_id = p.person_id\r\n\t\t\t\r\n\t\t\t\r\n\t\t\t\r\n\t\tWHERE cdmTable.CONDITION_CONCEPT_ID =   195009\r\n\t\tAND p.gender_concept_id <> 8507 \r\n\t) violated_rows\r\n) violated_row_count,\r\n( \r\n\tSELECT COUNT_BIG(*) AS num_rows\r\n\tFROM cdm_ibm_mdcd_v993.dbo.CONDITION_OCCURRENCE cdmTable\r\n\t\r\n\t\r\n\t\r\n\tWHERE CONDITION_CONCEPT_ID =   195009\r\n) denominator\r\n;","CHECK_NAME":"plausibleGender","CHECK_LEVEL":"CONCEPT","CHECK_DESCRIPTION":"For a CONCEPT_ID   195009 (Leukoplakia of penis), the number and percent of records associated with patients with an implausible gender (correct gender = Male).","CDM_TABLE_NAME":"CONDITION_OCCURRENCE","CDM_FIELD_NAME":"CONDITION_CONCEPT_ID","CONCEPT_ID":"  195009","SQL_FILE":"concept_plausible_gender.sql","CATEGORY":"Plausibility","SUBCATEGORY":"Atemporal","CONTEXT":"Validation","checkId":2869,"FAILED":0,"THRESHOLD_VALUE":5,"_row":"20.32"},{"NUM_VIOLATED_ROWS":87,"PCT_VIOLATED_ROWS":0.0005,"NUM_DENOMINATOR_ROWS":170525,"EXECUTION_TIME":"3.006918 secs","QUERY_TEXT":"\r\n/*********\r\nCONCEPT LEVEL check:\r\nPLAUSIBLE_GENDER - number of records of a given concept which occur in person with implausible gender for that concept\r\n\r\nParameters used in this template:\r\ncdmDatabaseSchema = cdm_ibm_mdcd_v993.dbo\r\ncdmTableName = CONDITION_OCCURRENCE\r\ncdmFieldName = CONDITION_CONCEPT_ID\r\nconceptId =   195012\r\nplausibleGender = Female\r\n\r\n**********/\r\n\r\n\r\nSELECT num_violated_rows, CASE WHEN denominator.num_rows = 0 THEN 0 ELSE 1.0*num_violated_rows/denominator.num_rows END AS pct_violated_rows, \r\n  denominator.num_rows as num_denominator_rows\r\nFROM\r\n(\r\n\tSELECT COUNT_BIG(*) AS num_violated_rows\r\n\tFROM\r\n\t(\r\n\t\tSELECT cdmTable.* \r\n\t\tFROM cdm_ibm_mdcd_v993.dbo.CONDITION_OCCURRENCE cdmTable\r\n\t\t\tINNER JOIN cdm_ibm_mdcd_v993.dbo.person p\r\n\t\t\tON cdmTable.person_id = p.person_id\r\n\t\t\t\r\n\t\t\t\r\n\t\t\t\r\n\t\tWHERE cdmTable.CONDITION_CONCEPT_ID =   195012\r\n\t\tAND p.gender_concept_id <> 8532 \r\n\t) violated_rows\r\n) violated_row_count,\r\n( \r\n\tSELECT COUNT_BIG(*) AS num_rows\r\n\tFROM cdm_ibm_mdcd_v993.dbo.CONDITION_OCCURRENCE cdmTable\r\n\t\r\n\t\r\n\t\r\n\tWHERE CONDITION_CONCEPT_ID =   195012\r\n) denominator\r\n;","CHECK_NAME":"plausibleGender","CHECK_LEVEL":"CONCEPT","CHECK_DESCRIPTION":"For a CONCEPT_ID   195012 (Intermenstrual bleeding - irregular), the number and percent of records associated with patients with an implausible gender (correct gender = Female).","CDM_TABLE_NAME":"CONDITION_OCCURRENCE","CDM_FIELD_NAME":"CONDITION_CONCEPT_ID","CONCEPT_ID":"  195012","SQL_FILE":"concept_plausible_gender.sql","CATEGORY":"Plausibility","SUBCATEGORY":"Atemporal","CONTEXT":"Validation","checkId":2870,"FAILED":0,"THRESHOLD_VALUE":5,"_row":"20.33"},{"NUM_VIOLATED_ROWS":7,"PCT_VIOLATED_ROWS":0.0001,"NUM_DENOMINATOR_ROWS":53628,"EXECUTION_TIME":"6.336828 secs","QUERY_TEXT":"\r\n/*********\r\nCONCEPT LEVEL check:\r\nPLAUSIBLE_GENDER - number of records of a given concept which occur in person with implausible gender for that concept\r\n\r\nParameters used in this template:\r\ncdmDatabaseSchema = cdm_ibm_mdcd_v993.dbo\r\ncdmTableName = CONDITION_OCCURRENCE\r\ncdmFieldName = CONDITION_CONCEPT_ID\r\nconceptId =   195197\r\nplausibleGender = Female\r\n\r\n**********/\r\n\r\n\r\nSELECT num_violated_rows, CASE WHEN denominator.num_rows = 0 THEN 0 ELSE 1.0*num_violated_rows/denominator.num_rows END AS pct_violated_rows, \r\n  denominator.num_rows as num_denominator_rows\r\nFROM\r\n(\r\n\tSELECT COUNT_BIG(*) AS num_violated_rows\r\n\tFROM\r\n\t(\r\n\t\tSELECT cdmTable.* \r\n\t\tFROM cdm_ibm_mdcd_v993.dbo.CONDITION_OCCURRENCE cdmTable\r\n\t\t\tINNER JOIN cdm_ibm_mdcd_v993.dbo.person p\r\n\t\t\tON cdmTable.person_id = p.person_id\r\n\t\t\t\r\n\t\t\t\r\n\t\t\t\r\n\t\tWHERE cdmTable.CONDITION_CONCEPT_ID =   195197\r\n\t\tAND p.gender_concept_id <> 8532 \r\n\t) violated_rows\r\n) violated_row_count,\r\n( \r\n\tSELECT COUNT_BIG(*) AS num_rows\r\n\tFROM cdm_ibm_mdcd_v993.dbo.CONDITION_OCCURRENCE cdmTable\r\n\t\r\n\t\r\n\t\r\n\tWHERE CONDITION_CONCEPT_ID =   195197\r\n) denominator\r\n;","CHECK_NAME":"plausibleGender","CHECK_LEVEL":"CONCEPT","CHECK_DESCRIPTION":"For a CONCEPT_ID   195197 (Primary malignant neoplasm of vulva), the number and percent of records associated with patients with an implausible gender (correct gender = Female).","CDM_TABLE_NAME":"CONDITION_OCCURRENCE","CDM_FIELD_NAME":"CONDITION_CONCEPT_ID","CONCEPT_ID":"  195197","SQL_FILE":"concept_plausible_gender.sql","CATEGORY":"Plausibility","SUBCATEGORY":"Atemporal","CONTEXT":"Validation","checkId":2871,"FAILED":0,"THRESHOLD_VALUE":5,"_row":"20.34"},{"NUM_VIOLATED_ROWS":4,"PCT_VIOLATED_ROWS":0.0006,"NUM_DENOMINATOR_ROWS":6595,"EXECUTION_TIME":"3.951846 secs","QUERY_TEXT":"\r\n/*********\r\nCONCEPT LEVEL check:\r\nPLAUSIBLE_GENDER - number of records of a given concept which occur in person with implausible gender for that concept\r\n\r\nParameters used in this template:\r\ncdmDatabaseSchema = cdm_ibm_mdcd_v993.dbo\r\ncdmTableName = CONDITION_OCCURRENCE\r\ncdmFieldName = CONDITION_CONCEPT_ID\r\nconceptId =   195316\r\nplausibleGender = Female\r\n\r\n**********/\r\n\r\n\r\nSELECT num_violated_rows, CASE WHEN denominator.num_rows = 0 THEN 0 ELSE 1.0*num_violated_rows/denominator.num_rows END AS pct_violated_rows, \r\n  denominator.num_rows as num_denominator_rows\r\nFROM\r\n(\r\n\tSELECT COUNT_BIG(*) AS num_violated_rows\r\n\tFROM\r\n\t(\r\n\t\tSELECT cdmTable.* \r\n\t\tFROM cdm_ibm_mdcd_v993.dbo.CONDITION_OCCURRENCE cdmTable\r\n\t\t\tINNER JOIN cdm_ibm_mdcd_v993.dbo.person p\r\n\t\t\tON cdmTable.person_id = p.person_id\r\n\t\t\t\r\n\t\t\t\r\n\t\t\t\r\n\t\tWHERE cdmTable.CONDITION_CONCEPT_ID =   195316\r\n\t\tAND p.gender_concept_id <> 8532 \r\n\t) violated_rows\r\n) violated_row_count,\r\n( \r\n\tSELECT COUNT_BIG(*) AS num_rows\r\n\tFROM cdm_ibm_mdcd_v993.dbo.CONDITION_OCCURRENCE cdmTable\r\n\t\r\n\t\r\n\t\r\n\tWHERE CONDITION_CONCEPT_ID =   195316\r\n) denominator\r\n;","CHECK_NAME":"plausibleGender","CHECK_LEVEL":"CONCEPT","CHECK_DESCRIPTION":"For a CONCEPT_ID   195316 (Atypical endometrial hyperplasia), the number and percent of records associated with patients with an implausible gender (correct gender = Female).","CDM_TABLE_NAME":"CONDITION_OCCURRENCE","CDM_FIELD_NAME":"CONDITION_CONCEPT_ID","CONCEPT_ID":"  195316","SQL_FILE":"concept_plausible_gender.sql","CATEGORY":"Plausibility","SUBCATEGORY":"Atemporal","CONTEXT":"Validation","checkId":2872,"FAILED":0,"THRESHOLD_VALUE":5,"_row":"20.35"},{"NUM_VIOLATED_ROWS":46,"PCT_VIOLATED_ROWS":0.0002,"NUM_DENOMINATOR_ROWS":271240,"EXECUTION_TIME":"5.206865 secs","QUERY_TEXT":"\r\n/*********\r\nCONCEPT LEVEL check:\r\nPLAUSIBLE_GENDER - number of records of a given concept which occur in person with implausible gender for that concept\r\n\r\nParameters used in this template:\r\ncdmDatabaseSchema = cdm_ibm_mdcd_v993.dbo\r\ncdmTableName = CONDITION_OCCURRENCE\r\ncdmFieldName = CONDITION_CONCEPT_ID\r\nconceptId =   195321\r\nplausibleGender = Female\r\n\r\n**********/\r\n\r\n\r\nSELECT num_violated_rows, CASE WHEN denominator.num_rows = 0 THEN 0 ELSE 1.0*num_violated_rows/denominator.num_rows END AS pct_violated_rows, \r\n  denominator.num_rows as num_denominator_rows\r\nFROM\r\n(\r\n\tSELECT COUNT_BIG(*) AS num_violated_rows\r\n\tFROM\r\n\t(\r\n\t\tSELECT cdmTable.* \r\n\t\tFROM cdm_ibm_mdcd_v993.dbo.CONDITION_OCCURRENCE cdmTable\r\n\t\t\tINNER JOIN cdm_ibm_mdcd_v993.dbo.person p\r\n\t\t\tON cdmTable.person_id = p.person_id\r\n\t\t\t\r\n\t\t\t\r\n\t\t\t\r\n\t\tWHERE cdmTable.CONDITION_CONCEPT_ID =   195321\r\n\t\tAND p.gender_concept_id <> 8532 \r\n\t) violated_rows\r\n) violated_row_count,\r\n( \r\n\tSELECT COUNT_BIG(*) AS num_rows\r\n\tFROM cdm_ibm_mdcd_v993.dbo.CONDITION_OCCURRENCE cdmTable\r\n\t\r\n\t\r\n\t\r\n\tWHERE CONDITION_CONCEPT_ID =   195321\r\n) denominator\r\n;","CHECK_NAME":"plausibleGender","CHECK_LEVEL":"CONCEPT","CHECK_DESCRIPTION":"For a CONCEPT_ID   195321 (Postmenopausal bleeding), the number and percent of records associated with patients with an implausible gender (correct gender = Female).","CDM_TABLE_NAME":"CONDITION_OCCURRENCE","CDM_FIELD_NAME":"CONDITION_CONCEPT_ID","CONCEPT_ID":"  195321","SQL_FILE":"concept_plausible_gender.sql","CATEGORY":"Plausibility","SUBCATEGORY":"Atemporal","CONTEXT":"Validation","checkId":2873,"FAILED":0,"THRESHOLD_VALUE":5,"_row":"20.36"},{"NUM_VIOLATED_ROWS":15,"PCT_VIOLATED_ROWS":0.0017,"NUM_DENOMINATOR_ROWS":9013,"EXECUTION_TIME":"3.721894 secs","QUERY_TEXT":"\r\n/*********\r\nCONCEPT LEVEL check:\r\nPLAUSIBLE_GENDER - number of records of a given concept which occur in person with implausible gender for that concept\r\n\r\nParameters used in this template:\r\ncdmDatabaseSchema = cdm_ibm_mdcd_v993.dbo\r\ncdmTableName = CONDITION_OCCURRENCE\r\ncdmFieldName = CONDITION_CONCEPT_ID\r\nconceptId =   195483\r\nplausibleGender = Male\r\n\r\n**********/\r\n\r\n\r\nSELECT num_violated_rows, CASE WHEN denominator.num_rows = 0 THEN 0 ELSE 1.0*num_violated_rows/denominator.num_rows END AS pct_violated_rows, \r\n  denominator.num_rows as num_denominator_rows\r\nFROM\r\n(\r\n\tSELECT COUNT_BIG(*) AS num_violated_rows\r\n\tFROM\r\n\t(\r\n\t\tSELECT cdmTable.* \r\n\t\tFROM cdm_ibm_mdcd_v993.dbo.CONDITION_OCCURRENCE cdmTable\r\n\t\t\tINNER JOIN cdm_ibm_mdcd_v993.dbo.person p\r\n\t\t\tON cdmTable.person_id = p.person_id\r\n\t\t\t\r\n\t\t\t\r\n\t\t\t\r\n\t\tWHERE cdmTable.CONDITION_CONCEPT_ID =   195483\r\n\t\tAND p.gender_concept_id <> 8507 \r\n\t) violated_rows\r\n) violated_row_count,\r\n( \r\n\tSELECT COUNT_BIG(*) AS num_rows\r\n\tFROM cdm_ibm_mdcd_v993.dbo.CONDITION_OCCURRENCE cdmTable\r\n\t\r\n\t\r\n\t\r\n\tWHERE CONDITION_CONCEPT_ID =   195483\r\n) denominator\r\n;","CHECK_NAME":"plausibleGender","CHECK_LEVEL":"CONCEPT","CHECK_DESCRIPTION":"For a CONCEPT_ID   195483 (Primary malignant neoplasm of penis), the number and percent of records associated with patients with an implausible gender (correct gender = Male).","CDM_TABLE_NAME":"CONDITION_OCCURRENCE","CDM_FIELD_NAME":"CONDITION_CONCEPT_ID","CONCEPT_ID":"  195483","SQL_FILE":"concept_plausible_gender.sql","CATEGORY":"Plausibility","SUBCATEGORY":"Atemporal","CONTEXT":"Validation","checkId":2874,"FAILED":0,"THRESHOLD_VALUE":5,"_row":"20.37"},{"NUM_VIOLATED_ROWS":95,"PCT_VIOLATED_ROWS":0.0063,"NUM_DENOMINATOR_ROWS":15179,"EXECUTION_TIME":"2.939924 secs","QUERY_TEXT":"\r\n/*********\r\nCONCEPT LEVEL check:\r\nPLAUSIBLE_GENDER - number of records of a given concept which occur in person with implausible gender for that concept\r\n\r\nParameters used in this template:\r\ncdmDatabaseSchema = cdm_ibm_mdcd_v993.dbo\r\ncdmTableName = CONDITION_OCCURRENCE\r\ncdmFieldName = CONDITION_CONCEPT_ID\r\nconceptId =   195500\r\nplausibleGender = Female\r\n\r\n**********/\r\n\r\n\r\nSELECT num_violated_rows, CASE WHEN denominator.num_rows = 0 THEN 0 ELSE 1.0*num_violated_rows/denominator.num_rows END AS pct_violated_rows, \r\n  denominator.num_rows as num_denominator_rows\r\nFROM\r\n(\r\n\tSELECT COUNT_BIG(*) AS num_violated_rows\r\n\tFROM\r\n\t(\r\n\t\tSELECT cdmTable.* \r\n\t\tFROM cdm_ibm_mdcd_v993.dbo.CONDITION_OCCURRENCE cdmTable\r\n\t\t\tINNER JOIN cdm_ibm_mdcd_v993.dbo.person p\r\n\t\t\tON cdmTable.person_id = p.person_id\r\n\t\t\t\r\n\t\t\t\r\n\t\t\t\r\n\t\tWHERE cdmTable.CONDITION_CONCEPT_ID =   195500\r\n\t\tAND p.gender_concept_id <> 8532 \r\n\t) violated_rows\r\n) violated_row_count,\r\n( \r\n\tSELECT COUNT_BIG(*) AS num_rows\r\n\tFROM cdm_ibm_mdcd_v993.dbo.CONDITION_OCCURRENCE cdmTable\r\n\t\r\n\t\r\n\t\r\n\tWHERE CONDITION_CONCEPT_ID =   195500\r\n) denominator\r\n;","CHECK_NAME":"plausibleGender","CHECK_LEVEL":"CONCEPT","CHECK_DESCRIPTION":"For a CONCEPT_ID   195500 (Benign neoplasm of uterus), the number and percent of records associated with patients with an implausible gender (correct gender = Female).","CDM_TABLE_NAME":"CONDITION_OCCURRENCE","CDM_FIELD_NAME":"CONDITION_CONCEPT_ID","CONCEPT_ID":"  195500","SQL_FILE":"concept_plausible_gender.sql","CATEGORY":"Plausibility","SUBCATEGORY":"Atemporal","CONTEXT":"Validation","checkId":2875,"FAILED":0,"THRESHOLD_VALUE":5,"_row":"20.38"},{"NUM_VIOLATED_ROWS":0,"PCT_VIOLATED_ROWS":0,"NUM_DENOMINATOR_ROWS":0,"EXECUTION_TIME":"3.415899 secs","QUERY_TEXT":"\r\n/*********\r\nCONCEPT LEVEL check:\r\nPLAUSIBLE_GENDER - number of records of a given concept which occur in person with implausible gender for that concept\r\n\r\nParameters used in this template:\r\ncdmDatabaseSchema = cdm_ibm_mdcd_v993.dbo\r\ncdmTableName = CONDITION_OCCURRENCE\r\ncdmFieldName = CONDITION_CONCEPT_ID\r\nconceptId =   195501\r\nplausibleGender = Female\r\n\r\n**********/\r\n\r\n\r\nSELECT num_violated_rows, CASE WHEN denominator.num_rows = 0 THEN 0 ELSE 1.0*num_violated_rows/denominator.num_rows END AS pct_violated_rows, \r\n  denominator.num_rows as num_denominator_rows\r\nFROM\r\n(\r\n\tSELECT COUNT_BIG(*) AS num_violated_rows\r\n\tFROM\r\n\t(\r\n\t\tSELECT cdmTable.* \r\n\t\tFROM cdm_ibm_mdcd_v993.dbo.CONDITION_OCCURRENCE cdmTable\r\n\t\t\tINNER JOIN cdm_ibm_mdcd_v993.dbo.person p\r\n\t\t\tON cdmTable.person_id = p.person_id\r\n\t\t\t\r\n\t\t\t\r\n\t\t\t\r\n\t\tWHERE cdmTable.CONDITION_CONCEPT_ID =   195501\r\n\t\tAND p.gender_concept_id <> 8532 \r\n\t) violated_rows\r\n) violated_row_count,\r\n( \r\n\tSELECT COUNT_BIG(*) AS num_rows\r\n\tFROM cdm_ibm_mdcd_v993.dbo.CONDITION_OCCURRENCE cdmTable\r\n\t\r\n\t\r\n\t\r\n\tWHERE CONDITION_CONCEPT_ID =   195501\r\n) denominator\r\n;","CHECK_NAME":"plausibleGender","CHECK_LEVEL":"CONCEPT","CHECK_DESCRIPTION":"For a CONCEPT_ID   195501 (Polycystic ovaries), the number and percent of records associated with patients with an implausible gender (correct gender = Female).","CDM_TABLE_NAME":"CONDITION_OCCURRENCE","CDM_FIELD_NAME":"CONDITION_CONCEPT_ID","CONCEPT_ID":"  195501","SQL_FILE":"concept_plausible_gender.sql","CATEGORY":"Plausibility","SUBCATEGORY":"Atemporal","CONTEXT":"Validation","checkId":2876,"FAILED":0,"THRESHOLD_VALUE":5,"_row":"20.39"},{"NUM_VIOLATED_ROWS":38,"PCT_VIOLATED_ROWS":0.0054,"NUM_DENOMINATOR_ROWS":7051,"EXECUTION_TIME":"3.012916 secs","QUERY_TEXT":"\r\n/*********\r\nCONCEPT LEVEL check:\r\nPLAUSIBLE_GENDER - number of records of a given concept which occur in person with implausible gender for that concept\r\n\r\nParameters used in this template:\r\ncdmDatabaseSchema = cdm_ibm_mdcd_v993.dbo\r\ncdmTableName = CONDITION_OCCURRENCE\r\ncdmFieldName = CONDITION_CONCEPT_ID\r\nconceptId =   195683\r\nplausibleGender = Male\r\n\r\n**********/\r\n\r\n\r\nSELECT num_violated_rows, CASE WHEN denominator.num_rows = 0 THEN 0 ELSE 1.0*num_violated_rows/denominator.num_rows END AS pct_violated_rows, \r\n  denominator.num_rows as num_denominator_rows\r\nFROM\r\n(\r\n\tSELECT COUNT_BIG(*) AS num_violated_rows\r\n\tFROM\r\n\t(\r\n\t\tSELECT cdmTable.* \r\n\t\tFROM cdm_ibm_mdcd_v993.dbo.CONDITION_OCCURRENCE cdmTable\r\n\t\t\tINNER JOIN cdm_ibm_mdcd_v993.dbo.person p\r\n\t\t\tON cdmTable.person_id = p.person_id\r\n\t\t\t\r\n\t\t\t\r\n\t\t\t\r\n\t\tWHERE cdmTable.CONDITION_CONCEPT_ID =   195683\r\n\t\tAND p.gender_concept_id <> 8507 \r\n\t) violated_rows\r\n) violated_row_count,\r\n( \r\n\tSELECT COUNT_BIG(*) AS num_rows\r\n\tFROM cdm_ibm_mdcd_v993.dbo.CONDITION_OCCURRENCE cdmTable\r\n\t\r\n\t\r\n\t\r\n\tWHERE CONDITION_CONCEPT_ID =   195683\r\n) denominator\r\n;","CHECK_NAME":"plausibleGender","CHECK_LEVEL":"CONCEPT","CHECK_DESCRIPTION":"For a CONCEPT_ID   195683 (Open wound of penis without complication), the number and percent of records associated with patients with an implausible gender (correct gender = Male).","CDM_TABLE_NAME":"CONDITION_OCCURRENCE","CDM_FIELD_NAME":"CONDITION_CONCEPT_ID","CONCEPT_ID":"  195683","SQL_FILE":"concept_plausible_gender.sql","CATEGORY":"Plausibility","SUBCATEGORY":"Atemporal","CONTEXT":"Validation","checkId":2877,"FAILED":0,"THRESHOLD_VALUE":5,"_row":"20.40"},{"NUM_VIOLATED_ROWS":57,"PCT_VIOLATED_ROWS":0.0013,"NUM_DENOMINATOR_ROWS":42546,"EXECUTION_TIME":"8.869761 secs","QUERY_TEXT":"\r\n/*********\r\nCONCEPT LEVEL check:\r\nPLAUSIBLE_GENDER - number of records of a given concept which occur in person with implausible gender for that concept\r\n\r\nParameters used in this template:\r\ncdmDatabaseSchema = cdm_ibm_mdcd_v993.dbo\r\ncdmTableName = CONDITION_OCCURRENCE\r\ncdmFieldName = CONDITION_CONCEPT_ID\r\nconceptId =   195769\r\nplausibleGender = Female\r\n\r\n**********/\r\n\r\n\r\nSELECT num_violated_rows, CASE WHEN denominator.num_rows = 0 THEN 0 ELSE 1.0*num_violated_rows/denominator.num_rows END AS pct_violated_rows, \r\n  denominator.num_rows as num_denominator_rows\r\nFROM\r\n(\r\n\tSELECT COUNT_BIG(*) AS num_violated_rows\r\n\tFROM\r\n\t(\r\n\t\tSELECT cdmTable.* \r\n\t\tFROM cdm_ibm_mdcd_v993.dbo.CONDITION_OCCURRENCE cdmTable\r\n\t\t\tINNER JOIN cdm_ibm_mdcd_v993.dbo.person p\r\n\t\t\tON cdmTable.person_id = p.person_id\r\n\t\t\t\r\n\t\t\t\r\n\t\t\t\r\n\t\tWHERE cdmTable.CONDITION_CONCEPT_ID =   195769\r\n\t\tAND p.gender_concept_id <> 8532 \r\n\t) violated_rows\r\n) violated_row_count,\r\n( \r\n\tSELECT COUNT_BIG(*) AS num_rows\r\n\tFROM cdm_ibm_mdcd_v993.dbo.CONDITION_OCCURRENCE cdmTable\r\n\t\r\n\t\r\n\t\r\n\tWHERE CONDITION_CONCEPT_ID =   195769\r\n) denominator\r\n;","CHECK_NAME":"plausibleGender","CHECK_LEVEL":"CONCEPT","CHECK_DESCRIPTION":"For a CONCEPT_ID   195769 (Submucous leiomyoma of uterus), the number and percent of records associated with patients with an implausible gender (correct gender = Female).","CDM_TABLE_NAME":"CONDITION_OCCURRENCE","CDM_FIELD_NAME":"CONDITION_CONCEPT_ID","CONCEPT_ID":"  195769","SQL_FILE":"concept_plausible_gender.sql","CATEGORY":"Plausibility","SUBCATEGORY":"Atemporal","CONTEXT":"Validation","checkId":2878,"FAILED":0,"THRESHOLD_VALUE":5,"_row":"20.41"},{"NUM_VIOLATED_ROWS":24,"PCT_VIOLATED_ROWS":0.0008,"NUM_DENOMINATOR_ROWS":30748,"EXECUTION_TIME":"7.438808 secs","QUERY_TEXT":"\r\n/*********\r\nCONCEPT LEVEL check:\r\nPLAUSIBLE_GENDER - number of records of a given concept which occur in person with implausible gender for that concept\r\n\r\nParameters used in this template:\r\ncdmDatabaseSchema = cdm_ibm_mdcd_v993.dbo\r\ncdmTableName = CONDITION_OCCURRENCE\r\ncdmFieldName = CONDITION_CONCEPT_ID\r\nconceptId =   195770\r\nplausibleGender = Female\r\n\r\n**********/\r\n\r\n\r\nSELECT num_violated_rows, CASE WHEN denominator.num_rows = 0 THEN 0 ELSE 1.0*num_violated_rows/denominator.num_rows END AS pct_violated_rows, \r\n  denominator.num_rows as num_denominator_rows\r\nFROM\r\n(\r\n\tSELECT COUNT_BIG(*) AS num_violated_rows\r\n\tFROM\r\n\t(\r\n\t\tSELECT cdmTable.* \r\n\t\tFROM cdm_ibm_mdcd_v993.dbo.CONDITION_OCCURRENCE cdmTable\r\n\t\t\tINNER JOIN cdm_ibm_mdcd_v993.dbo.person p\r\n\t\t\tON cdmTable.person_id = p.person_id\r\n\t\t\t\r\n\t\t\t\r\n\t\t\t\r\n\t\tWHERE cdmTable.CONDITION_CONCEPT_ID =   195770\r\n\t\tAND p.gender_concept_id <> 8532 \r\n\t) violated_rows\r\n) violated_row_count,\r\n( \r\n\tSELECT COUNT_BIG(*) AS num_rows\r\n\tFROM cdm_ibm_mdcd_v993.dbo.CONDITION_OCCURRENCE cdmTable\r\n\t\r\n\t\r\n\t\r\n\tWHERE CONDITION_CONCEPT_ID =   195770\r\n) denominator\r\n;","CHECK_NAME":"plausibleGender","CHECK_LEVEL":"CONCEPT","CHECK_DESCRIPTION":"For a CONCEPT_ID   195770 (Subserous leiomyoma of uterus), the number and percent of records associated with patients with an implausible gender (correct gender = Female).","CDM_TABLE_NAME":"CONDITION_OCCURRENCE","CDM_FIELD_NAME":"CONDITION_CONCEPT_ID","CONCEPT_ID":"  195770","SQL_FILE":"concept_plausible_gender.sql","CATEGORY":"Plausibility","SUBCATEGORY":"Atemporal","CONTEXT":"Validation","checkId":2879,"FAILED":0,"THRESHOLD_VALUE":5,"_row":"20.42"},{"NUM_VIOLATED_ROWS":84,"PCT_VIOLATED_ROWS":0.0114,"NUM_DENOMINATOR_ROWS":7370,"EXECUTION_TIME":"4.206890 secs","QUERY_TEXT":"\r\n/*********\r\nCONCEPT LEVEL check:\r\nPLAUSIBLE_GENDER - number of records of a given concept which occur in person with implausible gender for that concept\r\n\r\nParameters used in this template:\r\ncdmDatabaseSchema = cdm_ibm_mdcd_v993.dbo\r\ncdmTableName = CONDITION_OCCURRENCE\r\ncdmFieldName = CONDITION_CONCEPT_ID\r\nconceptId =   195793\r\nplausibleGender = Female\r\n\r\n**********/\r\n\r\n\r\nSELECT num_violated_rows, CASE WHEN denominator.num_rows = 0 THEN 0 ELSE 1.0*num_violated_rows/denominator.num_rows END AS pct_violated_rows, \r\n  denominator.num_rows as num_denominator_rows\r\nFROM\r\n(\r\n\tSELECT COUNT_BIG(*) AS num_violated_rows\r\n\tFROM\r\n\t(\r\n\t\tSELECT cdmTable.* \r\n\t\tFROM cdm_ibm_mdcd_v993.dbo.CONDITION_OCCURRENCE cdmTable\r\n\t\t\tINNER JOIN cdm_ibm_mdcd_v993.dbo.person p\r\n\t\t\tON cdmTable.person_id = p.person_id\r\n\t\t\t\r\n\t\t\t\r\n\t\t\t\r\n\t\tWHERE cdmTable.CONDITION_CONCEPT_ID =   195793\r\n\t\tAND p.gender_concept_id <> 8532 \r\n\t) violated_rows\r\n) violated_row_count,\r\n( \r\n\tSELECT COUNT_BIG(*) AS num_rows\r\n\tFROM cdm_ibm_mdcd_v993.dbo.CONDITION_OCCURRENCE cdmTable\r\n\t\r\n\t\r\n\t\r\n\tWHERE CONDITION_CONCEPT_ID =   195793\r\n) denominator\r\n;","CHECK_NAME":"plausibleGender","CHECK_LEVEL":"CONCEPT","CHECK_DESCRIPTION":"For a CONCEPT_ID   195793 (Neoplasm of uncertain behavior of uterus), the number and percent of records associated with patients with an implausible gender (correct gender = Female).","CDM_TABLE_NAME":"CONDITION_OCCURRENCE","CDM_FIELD_NAME":"CONDITION_CONCEPT_ID","CONCEPT_ID":"  195793","SQL_FILE":"concept_plausible_gender.sql","CATEGORY":"Plausibility","SUBCATEGORY":"Atemporal","CONTEXT":"Validation","checkId":2880,"FAILED":0,"THRESHOLD_VALUE":5,"_row":"20.43"},{"NUM_VIOLATED_ROWS":733,"PCT_VIOLATED_ROWS":0.0005,"NUM_DENOMINATOR_ROWS":1438239,"EXECUTION_TIME":"2.896921 secs","QUERY_TEXT":"\r\n/*********\r\nCONCEPT LEVEL check:\r\nPLAUSIBLE_GENDER - number of records of a given concept which occur in person with implausible gender for that concept\r\n\r\nParameters used in this template:\r\ncdmDatabaseSchema = cdm_ibm_mdcd_v993.dbo\r\ncdmTableName = CONDITION_OCCURRENCE\r\ncdmFieldName = CONDITION_CONCEPT_ID\r\nconceptId =   195867\r\nplausibleGender = Female\r\n\r\n**********/\r\n\r\n\r\nSELECT num_violated_rows, CASE WHEN denominator.num_rows = 0 THEN 0 ELSE 1.0*num_violated_rows/denominator.num_rows END AS pct_violated_rows, \r\n  denominator.num_rows as num_denominator_rows\r\nFROM\r\n(\r\n\tSELECT COUNT_BIG(*) AS num_violated_rows\r\n\tFROM\r\n\t(\r\n\t\tSELECT cdmTable.* \r\n\t\tFROM cdm_ibm_mdcd_v993.dbo.CONDITION_OCCURRENCE cdmTable\r\n\t\t\tINNER JOIN cdm_ibm_mdcd_v993.dbo.person p\r\n\t\t\tON cdmTable.person_id = p.person_id\r\n\t\t\t\r\n\t\t\t\r\n\t\t\t\r\n\t\tWHERE cdmTable.CONDITION_CONCEPT_ID =   195867\r\n\t\tAND p.gender_concept_id <> 8532 \r\n\t) violated_rows\r\n) violated_row_count,\r\n( \r\n\tSELECT COUNT_BIG(*) AS num_rows\r\n\tFROM cdm_ibm_mdcd_v993.dbo.CONDITION_OCCURRENCE cdmTable\r\n\t\r\n\t\r\n\t\r\n\tWHERE CONDITION_CONCEPT_ID =   195867\r\n) denominator\r\n;","CHECK_NAME":"plausibleGender","CHECK_LEVEL":"CONCEPT","CHECK_DESCRIPTION":"For a CONCEPT_ID   195867 (Noninflammatory disorder of the vagina), the number and percent of records associated with patients with an implausible gender (correct gender = Female).","CDM_TABLE_NAME":"CONDITION_OCCURRENCE","CDM_FIELD_NAME":"CONDITION_CONCEPT_ID","CONCEPT_ID":"  195867","SQL_FILE":"concept_plausible_gender.sql","CATEGORY":"Plausibility","SUBCATEGORY":"Atemporal","CONTEXT":"Validation","checkId":2881,"FAILED":0,"THRESHOLD_VALUE":5,"_row":"20.44"},{"NUM_VIOLATED_ROWS":1704,"PCT_VIOLATED_ROWS":0.0015,"NUM_DENOMINATOR_ROWS":1099535,"EXECUTION_TIME":"3.553896 secs","QUERY_TEXT":"\r\n/*********\r\nCONCEPT LEVEL check:\r\nPLAUSIBLE_GENDER - number of records of a given concept which occur in person with implausible gender for that concept\r\n\r\nParameters used in this template:\r\ncdmDatabaseSchema = cdm_ibm_mdcd_v993.dbo\r\ncdmTableName = CONDITION_OCCURRENCE\r\ncdmFieldName = CONDITION_CONCEPT_ID\r\nconceptId =   195873\r\nplausibleGender = Female\r\n\r\n**********/\r\n\r\n\r\nSELECT num_violated_rows, CASE WHEN denominator.num_rows = 0 THEN 0 ELSE 1.0*num_violated_rows/denominator.num_rows END AS pct_violated_rows, \r\n  denominator.num_rows as num_denominator_rows\r\nFROM\r\n(\r\n\tSELECT COUNT_BIG(*) AS num_violated_rows\r\n\tFROM\r\n\t(\r\n\t\tSELECT cdmTable.* \r\n\t\tFROM cdm_ibm_mdcd_v993.dbo.CONDITION_OCCURRENCE cdmTable\r\n\t\t\tINNER JOIN cdm_ibm_mdcd_v993.dbo.person p\r\n\t\t\tON cdmTable.person_id = p.person_id\r\n\t\t\t\r\n\t\t\t\r\n\t\t\t\r\n\t\tWHERE cdmTable.CONDITION_CONCEPT_ID =   195873\r\n\t\tAND p.gender_concept_id <> 8532 \r\n\t) violated_rows\r\n) violated_row_count,\r\n( \r\n\tSELECT COUNT_BIG(*) AS num_rows\r\n\tFROM cdm_ibm_mdcd_v993.dbo.CONDITION_OCCURRENCE cdmTable\r\n\t\r\n\t\r\n\t\r\n\tWHERE CONDITION_CONCEPT_ID =   195873\r\n) denominator\r\n;","CHECK_NAME":"plausibleGender","CHECK_LEVEL":"CONCEPT","CHECK_DESCRIPTION":"For a CONCEPT_ID   195873 (Leukorrhea), the number and percent of records associated with patients with an implausible gender (correct gender = Female).","CDM_TABLE_NAME":"CONDITION_OCCURRENCE","CDM_FIELD_NAME":"CONDITION_CONCEPT_ID","CONCEPT_ID":"  195873","SQL_FILE":"concept_plausible_gender.sql","CATEGORY":"Plausibility","SUBCATEGORY":"Atemporal","CONTEXT":"Validation","checkId":2882,"FAILED":0,"THRESHOLD_VALUE":5,"_row":"20.45"},{"NUM_VIOLATED_ROWS":55,"PCT_VIOLATED_ROWS":0.0021,"NUM_DENOMINATOR_ROWS":26642,"EXECUTION_TIME":"3.024916 secs","QUERY_TEXT":"\r\n/*********\r\nCONCEPT LEVEL check:\r\nPLAUSIBLE_GENDER - number of records of a given concept which occur in person with implausible gender for that concept\r\n\r\nParameters used in this template:\r\ncdmDatabaseSchema = cdm_ibm_mdcd_v993.dbo\r\ncdmTableName = CONDITION_OCCURRENCE\r\ncdmFieldName = CONDITION_CONCEPT_ID\r\nconceptId =   196048\r\nplausibleGender = Female\r\n\r\n**********/\r\n\r\n\r\nSELECT num_violated_rows, CASE WHEN denominator.num_rows = 0 THEN 0 ELSE 1.0*num_violated_rows/denominator.num_rows END AS pct_violated_rows, \r\n  denominator.num_rows as num_denominator_rows\r\nFROM\r\n(\r\n\tSELECT COUNT_BIG(*) AS num_violated_rows\r\n\tFROM\r\n\t(\r\n\t\tSELECT cdmTable.* \r\n\t\tFROM cdm_ibm_mdcd_v993.dbo.CONDITION_OCCURRENCE cdmTable\r\n\t\t\tINNER JOIN cdm_ibm_mdcd_v993.dbo.person p\r\n\t\t\tON cdmTable.person_id = p.person_id\r\n\t\t\t\r\n\t\t\t\r\n\t\t\t\r\n\t\tWHERE cdmTable.CONDITION_CONCEPT_ID =   196048\r\n\t\tAND p.gender_concept_id <> 8532 \r\n\t) violated_rows\r\n) violated_row_count,\r\n( \r\n\tSELECT COUNT_BIG(*) AS num_rows\r\n\tFROM cdm_ibm_mdcd_v993.dbo.CONDITION_OCCURRENCE cdmTable\r\n\t\r\n\t\r\n\t\r\n\tWHERE CONDITION_CONCEPT_ID =   196048\r\n) denominator\r\n;","CHECK_NAME":"plausibleGender","CHECK_LEVEL":"CONCEPT","CHECK_DESCRIPTION":"For a CONCEPT_ID   196048 (Primary malignant neoplasm of vagina), the number and percent of records associated with patients with an implausible gender (correct gender = Female).","CDM_TABLE_NAME":"CONDITION_OCCURRENCE","CDM_FIELD_NAME":"CONDITION_CONCEPT_ID","CONCEPT_ID":"  196048","SQL_FILE":"concept_plausible_gender.sql","CATEGORY":"Plausibility","SUBCATEGORY":"Atemporal","CONTEXT":"Validation","checkId":2883,"FAILED":0,"THRESHOLD_VALUE":5,"_row":"20.46"},{"NUM_VIOLATED_ROWS":1,"PCT_VIOLATED_ROWS":0.0008,"NUM_DENOMINATOR_ROWS":1187,"EXECUTION_TIME":"3.795894 secs","QUERY_TEXT":"\r\n/*********\r\nCONCEPT LEVEL check:\r\nPLAUSIBLE_GENDER - number of records of a given concept which occur in person with implausible gender for that concept\r\n\r\nParameters used in this template:\r\ncdmDatabaseSchema = cdm_ibm_mdcd_v993.dbo\r\ncdmTableName = CONDITION_OCCURRENCE\r\ncdmFieldName = CONDITION_CONCEPT_ID\r\nconceptId =   196051\r\nplausibleGender = Female\r\n\r\n**********/\r\n\r\n\r\nSELECT num_violated_rows, CASE WHEN denominator.num_rows = 0 THEN 0 ELSE 1.0*num_violated_rows/denominator.num_rows END AS pct_violated_rows, \r\n  denominator.num_rows as num_denominator_rows\r\nFROM\r\n(\r\n\tSELECT COUNT_BIG(*) AS num_violated_rows\r\n\tFROM\r\n\t(\r\n\t\tSELECT cdmTable.* \r\n\t\tFROM cdm_ibm_mdcd_v993.dbo.CONDITION_OCCURRENCE cdmTable\r\n\t\t\tINNER JOIN cdm_ibm_mdcd_v993.dbo.person p\r\n\t\t\tON cdmTable.person_id = p.person_id\r\n\t\t\t\r\n\t\t\t\r\n\t\t\t\r\n\t\tWHERE cdmTable.CONDITION_CONCEPT_ID =   196051\r\n\t\tAND p.gender_concept_id <> 8532 \r\n\t) violated_rows\r\n) violated_row_count,\r\n( \r\n\tSELECT COUNT_BIG(*) AS num_rows\r\n\tFROM cdm_ibm_mdcd_v993.dbo.CONDITION_OCCURRENCE cdmTable\r\n\t\r\n\t\r\n\t\r\n\tWHERE CONDITION_CONCEPT_ID =   196051\r\n) denominator\r\n;","CHECK_NAME":"plausibleGender","CHECK_LEVEL":"CONCEPT","CHECK_DESCRIPTION":"For a CONCEPT_ID   196051 (Overlapping malignant neoplasm of female genital organs), the number and percent of records associated with patients with an implausible gender (correct gender = Female).","CDM_TABLE_NAME":"CONDITION_OCCURRENCE","CDM_FIELD_NAME":"CONDITION_CONCEPT_ID","CONCEPT_ID":"  196051","SQL_FILE":"concept_plausible_gender.sql","CATEGORY":"Plausibility","SUBCATEGORY":"Atemporal","CONTEXT":"Validation","checkId":2884,"FAILED":0,"THRESHOLD_VALUE":5,"_row":"20.47"},{"NUM_VIOLATED_ROWS":1,"PCT_VIOLATED_ROWS":0.0027,"NUM_DENOMINATOR_ROWS":371,"EXECUTION_TIME":"3.255910 secs","QUERY_TEXT":"\r\n/*********\r\nCONCEPT LEVEL check:\r\nPLAUSIBLE_GENDER - number of records of a given concept which occur in person with implausible gender for that concept\r\n\r\nParameters used in this template:\r\ncdmDatabaseSchema = cdm_ibm_mdcd_v993.dbo\r\ncdmTableName = CONDITION_OCCURRENCE\r\ncdmFieldName = CONDITION_CONCEPT_ID\r\nconceptId =   196068\r\nplausibleGender = Male\r\n\r\n**********/\r\n\r\n\r\nSELECT num_violated_rows, CASE WHEN denominator.num_rows = 0 THEN 0 ELSE 1.0*num_violated_rows/denominator.num_rows END AS pct_violated_rows, \r\n  denominator.num_rows as num_denominator_rows\r\nFROM\r\n(\r\n\tSELECT COUNT_BIG(*) AS num_violated_rows\r\n\tFROM\r\n\t(\r\n\t\tSELECT cdmTable.* \r\n\t\tFROM cdm_ibm_mdcd_v993.dbo.CONDITION_OCCURRENCE cdmTable\r\n\t\t\tINNER JOIN cdm_ibm_mdcd_v993.dbo.person p\r\n\t\t\tON cdmTable.person_id = p.person_id\r\n\t\t\t\r\n\t\t\t\r\n\t\t\t\r\n\t\tWHERE cdmTable.CONDITION_CONCEPT_ID =   196068\r\n\t\tAND p.gender_concept_id <> 8507 \r\n\t) violated_rows\r\n) violated_row_count,\r\n( \r\n\tSELECT COUNT_BIG(*) AS num_rows\r\n\tFROM cdm_ibm_mdcd_v993.dbo.CONDITION_OCCURRENCE cdmTable\r\n\t\r\n\t\r\n\t\r\n\tWHERE CONDITION_CONCEPT_ID =   196068\r\n) denominator\r\n;","CHECK_NAME":"plausibleGender","CHECK_LEVEL":"CONCEPT","CHECK_DESCRIPTION":"For a CONCEPT_ID   196068 (Carcinoma in situ of male genital organ), the number and percent of records associated with patients with an implausible gender (correct gender = Male).","CDM_TABLE_NAME":"CONDITION_OCCURRENCE","CDM_FIELD_NAME":"CONDITION_CONCEPT_ID","CONCEPT_ID":"  196068","SQL_FILE":"concept_plausible_gender.sql","CATEGORY":"Plausibility","SUBCATEGORY":"Atemporal","CONTEXT":"Validation","checkId":2885,"FAILED":0,"THRESHOLD_VALUE":5,"_row":"20.48"},{"NUM_VIOLATED_ROWS":12,"PCT_VIOLATED_ROWS":0.0013,"NUM_DENOMINATOR_ROWS":9309,"EXECUTION_TIME":"4.930862 secs","QUERY_TEXT":"\r\n/*********\r\nCONCEPT LEVEL check:\r\nPLAUSIBLE_GENDER - number of records of a given concept which occur in person with implausible gender for that concept\r\n\r\nParameters used in this template:\r\ncdmDatabaseSchema = cdm_ibm_mdcd_v993.dbo\r\ncdmTableName = CONDITION_OCCURRENCE\r\ncdmFieldName = CONDITION_CONCEPT_ID\r\nconceptId =   196157\r\nplausibleGender = Male\r\n\r\n**********/\r\n\r\n\r\nSELECT num_violated_rows, CASE WHEN denominator.num_rows = 0 THEN 0 ELSE 1.0*num_violated_rows/denominator.num_rows END AS pct_violated_rows, \r\n  denominator.num_rows as num_denominator_rows\r\nFROM\r\n(\r\n\tSELECT COUNT_BIG(*) AS num_violated_rows\r\n\tFROM\r\n\t(\r\n\t\tSELECT cdmTable.* \r\n\t\tFROM cdm_ibm_mdcd_v993.dbo.CONDITION_OCCURRENCE cdmTable\r\n\t\t\tINNER JOIN cdm_ibm_mdcd_v993.dbo.person p\r\n\t\t\tON cdmTable.person_id = p.person_id\r\n\t\t\t\r\n\t\t\t\r\n\t\t\t\r\n\t\tWHERE cdmTable.CONDITION_CONCEPT_ID =   196157\r\n\t\tAND p.gender_concept_id <> 8507 \r\n\t) violated_rows\r\n) violated_row_count,\r\n( \r\n\tSELECT COUNT_BIG(*) AS num_rows\r\n\tFROM cdm_ibm_mdcd_v993.dbo.CONDITION_OCCURRENCE cdmTable\r\n\t\r\n\t\r\n\t\r\n\tWHERE CONDITION_CONCEPT_ID =   196157\r\n) denominator\r\n;","CHECK_NAME":"plausibleGender","CHECK_LEVEL":"CONCEPT","CHECK_DESCRIPTION":"For a CONCEPT_ID   196157 (Induratio penis plastica), the number and percent of records associated with patients with an implausible gender (correct gender = Male).","CDM_TABLE_NAME":"CONDITION_OCCURRENCE","CDM_FIELD_NAME":"CONDITION_CONCEPT_ID","CONCEPT_ID":"  196157","SQL_FILE":"concept_plausible_gender.sql","CATEGORY":"Plausibility","SUBCATEGORY":"Atemporal","CONTEXT":"Validation","checkId":2886,"FAILED":0,"THRESHOLD_VALUE":5,"_row":"20.49"},{"NUM_VIOLATED_ROWS":347,"PCT_VIOLATED_ROWS":0.0019,"NUM_DENOMINATOR_ROWS":183512,"EXECUTION_TIME":"3.860850 secs","QUERY_TEXT":"\r\n/*********\r\nCONCEPT LEVEL check:\r\nPLAUSIBLE_GENDER - number of records of a given concept which occur in person with implausible gender for that concept\r\n\r\nParameters used in this template:\r\ncdmDatabaseSchema = cdm_ibm_mdcd_v993.dbo\r\ncdmTableName = CONDITION_OCCURRENCE\r\ncdmFieldName = CONDITION_CONCEPT_ID\r\nconceptId =   196158\r\nplausibleGender = Male\r\n\r\n**********/\r\n\r\n\r\nSELECT num_violated_rows, CASE WHEN denominator.num_rows = 0 THEN 0 ELSE 1.0*num_violated_rows/denominator.num_rows END AS pct_violated_rows, \r\n  denominator.num_rows as num_denominator_rows\r\nFROM\r\n(\r\n\tSELECT COUNT_BIG(*) AS num_violated_rows\r\n\tFROM\r\n\t(\r\n\t\tSELECT cdmTable.* \r\n\t\tFROM cdm_ibm_mdcd_v993.dbo.CONDITION_OCCURRENCE cdmTable\r\n\t\t\tINNER JOIN cdm_ibm_mdcd_v993.dbo.person p\r\n\t\t\tON cdmTable.person_id = p.person_id\r\n\t\t\t\r\n\t\t\t\r\n\t\t\t\r\n\t\tWHERE cdmTable.CONDITION_CONCEPT_ID =   196158\r\n\t\tAND p.gender_concept_id <> 8507 \r\n\t) violated_rows\r\n) violated_row_count,\r\n( \r\n\tSELECT COUNT_BIG(*) AS num_rows\r\n\tFROM cdm_ibm_mdcd_v993.dbo.CONDITION_OCCURRENCE cdmTable\r\n\t\r\n\t\r\n\t\r\n\tWHERE CONDITION_CONCEPT_ID =   196158\r\n) denominator\r\n;","CHECK_NAME":"plausibleGender","CHECK_LEVEL":"CONCEPT","CHECK_DESCRIPTION":"For a CONCEPT_ID   196158 (Disorder of penis), the number and percent of records associated with patients with an implausible gender (correct gender = Male).","CDM_TABLE_NAME":"CONDITION_OCCURRENCE","CDM_FIELD_NAME":"CONDITION_CONCEPT_ID","CONCEPT_ID":"  196158","SQL_FILE":"concept_plausible_gender.sql","CATEGORY":"Plausibility","SUBCATEGORY":"Atemporal","CONTEXT":"Validation","checkId":2887,"FAILED":0,"THRESHOLD_VALUE":5,"_row":"20.50"},{"NUM_VIOLATED_ROWS":340,"PCT_VIOLATED_ROWS":0.0009,"NUM_DENOMINATOR_ROWS":372399,"EXECUTION_TIME":"6.336830 secs","QUERY_TEXT":"\r\n/*********\r\nCONCEPT LEVEL check:\r\nPLAUSIBLE_GENDER - number of records of a given concept which occur in person with implausible gender for that concept\r\n\r\nParameters used in this template:\r\ncdmDatabaseSchema = cdm_ibm_mdcd_v993.dbo\r\ncdmTableName = CONDITION_OCCURRENCE\r\ncdmFieldName = CONDITION_CONCEPT_ID\r\nconceptId =   196163\r\nplausibleGender = Female\r\n\r\n**********/\r\n\r\n\r\nSELECT num_violated_rows, CASE WHEN denominator.num_rows = 0 THEN 0 ELSE 1.0*num_violated_rows/denominator.num_rows END AS pct_violated_rows, \r\n  denominator.num_rows as num_denominator_rows\r\nFROM\r\n(\r\n\tSELECT COUNT_BIG(*) AS num_violated_rows\r\n\tFROM\r\n\t(\r\n\t\tSELECT cdmTable.* \r\n\t\tFROM cdm_ibm_mdcd_v993.dbo.CONDITION_OCCURRENCE cdmTable\r\n\t\t\tINNER JOIN cdm_ibm_mdcd_v993.dbo.person p\r\n\t\t\tON cdmTable.person_id = p.person_id\r\n\t\t\t\r\n\t\t\t\r\n\t\t\t\r\n\t\tWHERE cdmTable.CONDITION_CONCEPT_ID =   196163\r\n\t\tAND p.gender_concept_id <> 8532 \r\n\t) violated_rows\r\n) violated_row_count,\r\n( \r\n\tSELECT COUNT_BIG(*) AS num_rows\r\n\tFROM cdm_ibm_mdcd_v993.dbo.CONDITION_OCCURRENCE cdmTable\r\n\t\r\n\t\r\n\t\r\n\tWHERE CONDITION_CONCEPT_ID =   196163\r\n) denominator\r\n;","CHECK_NAME":"plausibleGender","CHECK_LEVEL":"CONCEPT","CHECK_DESCRIPTION":"For a CONCEPT_ID   196163 (Cervicitis and endocervicitis), the number and percent of records associated with patients with an implausible gender (correct gender = Female).","CDM_TABLE_NAME":"CONDITION_OCCURRENCE","CDM_FIELD_NAME":"CONDITION_CONCEPT_ID","CONCEPT_ID":"  196163","SQL_FILE":"concept_plausible_gender.sql","CATEGORY":"Plausibility","SUBCATEGORY":"Atemporal","CONTEXT":"Validation","checkId":2888,"FAILED":0,"THRESHOLD_VALUE":5,"_row":"20.51"},{"NUM_VIOLATED_ROWS":220,"PCT_VIOLATED_ROWS":0.0014,"NUM_DENOMINATOR_ROWS":153584,"EXECUTION_TIME":"1.899949 secs","QUERY_TEXT":"\r\n/*********\r\nCONCEPT LEVEL check:\r\nPLAUSIBLE_GENDER - number of records of a given concept which occur in person with implausible gender for that concept\r\n\r\nParameters used in this template:\r\ncdmDatabaseSchema = cdm_ibm_mdcd_v993.dbo\r\ncdmTableName = CONDITION_OCCURRENCE\r\ncdmFieldName = CONDITION_CONCEPT_ID\r\nconceptId =   196165\r\nplausibleGender = Female\r\n\r\n**********/\r\n\r\n\r\nSELECT num_violated_rows, CASE WHEN denominator.num_rows = 0 THEN 0 ELSE 1.0*num_violated_rows/denominator.num_rows END AS pct_violated_rows, \r\n  denominator.num_rows as num_denominator_rows\r\nFROM\r\n(\r\n\tSELECT COUNT_BIG(*) AS num_violated_rows\r\n\tFROM\r\n\t(\r\n\t\tSELECT cdmTable.* \r\n\t\tFROM cdm_ibm_mdcd_v993.dbo.CONDITION_OCCURRENCE cdmTable\r\n\t\t\tINNER JOIN cdm_ibm_mdcd_v993.dbo.person p\r\n\t\t\tON cdmTable.person_id = p.person_id\r\n\t\t\t\r\n\t\t\t\r\n\t\t\t\r\n\t\tWHERE cdmTable.CONDITION_CONCEPT_ID =   196165\r\n\t\tAND p.gender_concept_id <> 8532 \r\n\t) violated_rows\r\n) violated_row_count,\r\n( \r\n\tSELECT COUNT_BIG(*) AS num_rows\r\n\tFROM cdm_ibm_mdcd_v993.dbo.CONDITION_OCCURRENCE cdmTable\r\n\t\r\n\t\r\n\t\r\n\tWHERE CONDITION_CONCEPT_ID =   196165\r\n) denominator\r\n;","CHECK_NAME":"plausibleGender","CHECK_LEVEL":"CONCEPT","CHECK_DESCRIPTION":"For a CONCEPT_ID   196165 (Cervical intraepithelial neoplasia grade 2), the number and percent of records associated with patients with an implausible gender (correct gender = Female).","CDM_TABLE_NAME":"CONDITION_OCCURRENCE","CDM_FIELD_NAME":"CONDITION_CONCEPT_ID","CONCEPT_ID":"  196165","SQL_FILE":"concept_plausible_gender.sql","CATEGORY":"Plausibility","SUBCATEGORY":"Atemporal","CONTEXT":"Validation","checkId":2889,"FAILED":0,"THRESHOLD_VALUE":5,"_row":"20.52"},{"NUM_VIOLATED_ROWS":380,"PCT_VIOLATED_ROWS":0.0003,"NUM_DENOMINATOR_ROWS":1254614,"EXECUTION_TIME":"7.911786 secs","QUERY_TEXT":"\r\n/*********\r\nCONCEPT LEVEL check:\r\nPLAUSIBLE_GENDER - number of records of a given concept which occur in person with implausible gender for that concept\r\n\r\nParameters used in this template:\r\ncdmDatabaseSchema = cdm_ibm_mdcd_v993.dbo\r\ncdmTableName = CONDITION_OCCURRENCE\r\ncdmFieldName = CONDITION_CONCEPT_ID\r\nconceptId =   196168\r\nplausibleGender = Female\r\n\r\n**********/\r\n\r\n\r\nSELECT num_violated_rows, CASE WHEN denominator.num_rows = 0 THEN 0 ELSE 1.0*num_violated_rows/denominator.num_rows END AS pct_violated_rows, \r\n  denominator.num_rows as num_denominator_rows\r\nFROM\r\n(\r\n\tSELECT COUNT_BIG(*) AS num_violated_rows\r\n\tFROM\r\n\t(\r\n\t\tSELECT cdmTable.* \r\n\t\tFROM cdm_ibm_mdcd_v993.dbo.CONDITION_OCCURRENCE cdmTable\r\n\t\t\tINNER JOIN cdm_ibm_mdcd_v993.dbo.person p\r\n\t\t\tON cdmTable.person_id = p.person_id\r\n\t\t\t\r\n\t\t\t\r\n\t\t\t\r\n\t\tWHERE cdmTable.CONDITION_CONCEPT_ID =   196168\r\n\t\tAND p.gender_concept_id <> 8532 \r\n\t) violated_rows\r\n) violated_row_count,\r\n( \r\n\tSELECT COUNT_BIG(*) AS num_rows\r\n\tFROM cdm_ibm_mdcd_v993.dbo.CONDITION_OCCURRENCE cdmTable\r\n\t\r\n\t\r\n\t\r\n\tWHERE CONDITION_CONCEPT_ID =   196168\r\n) denominator\r\n;","CHECK_NAME":"plausibleGender","CHECK_LEVEL":"CONCEPT","CHECK_DESCRIPTION":"For a CONCEPT_ID   196168 (Irregular periods), the number and percent of records associated with patients with an implausible gender (correct gender = Female).","CDM_TABLE_NAME":"CONDITION_OCCURRENCE","CDM_FIELD_NAME":"CONDITION_CONCEPT_ID","CONCEPT_ID":"  196168","SQL_FILE":"concept_plausible_gender.sql","CATEGORY":"Plausibility","SUBCATEGORY":"Atemporal","CONTEXT":"Validation","checkId":2890,"FAILED":0,"THRESHOLD_VALUE":5,"_row":"20.53"},{"NUM_VIOLATED_ROWS":154,"PCT_VIOLATED_ROWS":0.0004,"NUM_DENOMINATOR_ROWS":368578,"EXECUTION_TIME":"3.533910 secs","QUERY_TEXT":"\r\n/*********\r\nCONCEPT LEVEL check:\r\nPLAUSIBLE_GENDER - number of records of a given concept which occur in person with implausible gender for that concept\r\n\r\nParameters used in this template:\r\ncdmDatabaseSchema = cdm_ibm_mdcd_v993.dbo\r\ncdmTableName = CONDITION_OCCURRENCE\r\ncdmFieldName = CONDITION_CONCEPT_ID\r\nconceptId =   196359\r\nplausibleGender = Female\r\n\r\n**********/\r\n\r\n\r\nSELECT num_violated_rows, CASE WHEN denominator.num_rows = 0 THEN 0 ELSE 1.0*num_violated_rows/denominator.num_rows END AS pct_violated_rows, \r\n  denominator.num_rows as num_denominator_rows\r\nFROM\r\n(\r\n\tSELECT COUNT_BIG(*) AS num_violated_rows\r\n\tFROM\r\n\t(\r\n\t\tSELECT cdmTable.* \r\n\t\tFROM cdm_ibm_mdcd_v993.dbo.CONDITION_OCCURRENCE cdmTable\r\n\t\t\tINNER JOIN cdm_ibm_mdcd_v993.dbo.person p\r\n\t\t\tON cdmTable.person_id = p.person_id\r\n\t\t\t\r\n\t\t\t\r\n\t\t\t\r\n\t\tWHERE cdmTable.CONDITION_CONCEPT_ID =   196359\r\n\t\tAND p.gender_concept_id <> 8532 \r\n\t) violated_rows\r\n) violated_row_count,\r\n( \r\n\tSELECT COUNT_BIG(*) AS num_rows\r\n\tFROM cdm_ibm_mdcd_v993.dbo.CONDITION_OCCURRENCE cdmTable\r\n\t\r\n\t\r\n\t\r\n\tWHERE CONDITION_CONCEPT_ID =   196359\r\n) denominator\r\n;","CHECK_NAME":"plausibleGender","CHECK_LEVEL":"CONCEPT","CHECK_DESCRIPTION":"For a CONCEPT_ID   196359 (Primary malignant neoplasm of uterine cervix), the number and percent of records associated with patients with an implausible gender (correct gender = Female).","CDM_TABLE_NAME":"CONDITION_OCCURRENCE","CDM_FIELD_NAME":"CONDITION_CONCEPT_ID","CONCEPT_ID":"  196359","SQL_FILE":"concept_plausible_gender.sql","CATEGORY":"Plausibility","SUBCATEGORY":"Atemporal","CONTEXT":"Validation","checkId":2891,"FAILED":0,"THRESHOLD_VALUE":5,"_row":"20.54"},{"NUM_VIOLATED_ROWS":167,"PCT_VIOLATED_ROWS":0.0082,"NUM_DENOMINATOR_ROWS":20400,"EXECUTION_TIME":"10.276715 secs","QUERY_TEXT":"\r\n/*********\r\nCONCEPT LEVEL check:\r\nPLAUSIBLE_GENDER - number of records of a given concept which occur in person with implausible gender for that concept\r\n\r\nParameters used in this template:\r\ncdmDatabaseSchema = cdm_ibm_mdcd_v993.dbo\r\ncdmTableName = CONDITION_OCCURRENCE\r\ncdmFieldName = CONDITION_CONCEPT_ID\r\nconceptId =   196364\r\nplausibleGender = Female\r\n\r\n**********/\r\n\r\n\r\nSELECT num_violated_rows, CASE WHEN denominator.num_rows = 0 THEN 0 ELSE 1.0*num_violated_rows/denominator.num_rows END AS pct_violated_rows, \r\n  denominator.num_rows as num_denominator_rows\r\nFROM\r\n(\r\n\tSELECT COUNT_BIG(*) AS num_violated_rows\r\n\tFROM\r\n\t(\r\n\t\tSELECT cdmTable.* \r\n\t\tFROM cdm_ibm_mdcd_v993.dbo.CONDITION_OCCURRENCE cdmTable\r\n\t\t\tINNER JOIN cdm_ibm_mdcd_v993.dbo.person p\r\n\t\t\tON cdmTable.person_id = p.person_id\r\n\t\t\t\r\n\t\t\t\r\n\t\t\t\r\n\t\tWHERE cdmTable.CONDITION_CONCEPT_ID =   196364\r\n\t\tAND p.gender_concept_id <> 8532 \r\n\t) violated_rows\r\n) violated_row_count,\r\n( \r\n\tSELECT COUNT_BIG(*) AS num_rows\r\n\tFROM cdm_ibm_mdcd_v993.dbo.CONDITION_OCCURRENCE cdmTable\r\n\t\r\n\t\r\n\t\r\n\tWHERE CONDITION_CONCEPT_ID =   196364\r\n) denominator\r\n;","CHECK_NAME":"plausibleGender","CHECK_LEVEL":"CONCEPT","CHECK_DESCRIPTION":"For a CONCEPT_ID   196364 (Benign neoplasm of uterine cervix), the number and percent of records associated with patients with an implausible gender (correct gender = Female).","CDM_TABLE_NAME":"CONDITION_OCCURRENCE","CDM_FIELD_NAME":"CONDITION_CONCEPT_ID","CONCEPT_ID":"  196364","SQL_FILE":"concept_plausible_gender.sql","CATEGORY":"Plausibility","SUBCATEGORY":"Atemporal","CONTEXT":"Validation","checkId":2892,"FAILED":0,"THRESHOLD_VALUE":5,"_row":"20.55"},{"NUM_VIOLATED_ROWS":54,"PCT_VIOLATED_ROWS":0.0005,"NUM_DENOMINATOR_ROWS":104700,"EXECUTION_TIME":"6.116838 secs","QUERY_TEXT":"\r\n/*********\r\nCONCEPT LEVEL check:\r\nPLAUSIBLE_GENDER - number of records of a given concept which occur in person with implausible gender for that concept\r\n\r\nParameters used in this template:\r\ncdmDatabaseSchema = cdm_ibm_mdcd_v993.dbo\r\ncdmTableName = CONDITION_OCCURRENCE\r\ncdmFieldName = CONDITION_CONCEPT_ID\r\nconceptId =   196473\r\nplausibleGender = Female\r\n\r\n**********/\r\n\r\n\r\nSELECT num_violated_rows, CASE WHEN denominator.num_rows = 0 THEN 0 ELSE 1.0*num_violated_rows/denominator.num_rows END AS pct_violated_rows, \r\n  denominator.num_rows as num_denominator_rows\r\nFROM\r\n(\r\n\tSELECT COUNT_BIG(*) AS num_violated_rows\r\n\tFROM\r\n\t(\r\n\t\tSELECT cdmTable.* \r\n\t\tFROM cdm_ibm_mdcd_v993.dbo.CONDITION_OCCURRENCE cdmTable\r\n\t\t\tINNER JOIN cdm_ibm_mdcd_v993.dbo.person p\r\n\t\t\tON cdmTable.person_id = p.person_id\r\n\t\t\t\r\n\t\t\t\r\n\t\t\t\r\n\t\tWHERE cdmTable.CONDITION_CONCEPT_ID =   196473\r\n\t\tAND p.gender_concept_id <> 8532 \r\n\t) violated_rows\r\n) violated_row_count,\r\n( \r\n\tSELECT COUNT_BIG(*) AS num_rows\r\n\tFROM cdm_ibm_mdcd_v993.dbo.CONDITION_OCCURRENCE cdmTable\r\n\t\r\n\t\r\n\t\r\n\tWHERE CONDITION_CONCEPT_ID =   196473\r\n) denominator\r\n;","CHECK_NAME":"plausibleGender","CHECK_LEVEL":"CONCEPT","CHECK_DESCRIPTION":"For a CONCEPT_ID   196473 (Hypertrophy of uterus), the number and percent of records associated with patients with an implausible gender (correct gender = Female).","CDM_TABLE_NAME":"CONDITION_OCCURRENCE","CDM_FIELD_NAME":"CONDITION_CONCEPT_ID","CONCEPT_ID":"  196473","SQL_FILE":"concept_plausible_gender.sql","CATEGORY":"Plausibility","SUBCATEGORY":"Atemporal","CONTEXT":"Validation","checkId":2893,"FAILED":0,"THRESHOLD_VALUE":5,"_row":"20.56"},{"NUM_VIOLATED_ROWS":70,"PCT_VIOLATED_ROWS":0.0016,"NUM_DENOMINATOR_ROWS":43858,"EXECUTION_TIME":"8.026794 secs","QUERY_TEXT":"\r\n/*********\r\nCONCEPT LEVEL check:\r\nPLAUSIBLE_GENDER - number of records of a given concept which occur in person with implausible gender for that concept\r\n\r\nParameters used in this template:\r\ncdmDatabaseSchema = cdm_ibm_mdcd_v993.dbo\r\ncdmTableName = CONDITION_OCCURRENCE\r\ncdmFieldName = CONDITION_CONCEPT_ID\r\nconceptId =   196734\r\nplausibleGender = Male\r\n\r\n**********/\r\n\r\n\r\nSELECT num_violated_rows, CASE WHEN denominator.num_rows = 0 THEN 0 ELSE 1.0*num_violated_rows/denominator.num_rows END AS pct_violated_rows, \r\n  denominator.num_rows as num_denominator_rows\r\nFROM\r\n(\r\n\tSELECT COUNT_BIG(*) AS num_violated_rows\r\n\tFROM\r\n\t(\r\n\t\tSELECT cdmTable.* \r\n\t\tFROM cdm_ibm_mdcd_v993.dbo.CONDITION_OCCURRENCE cdmTable\r\n\t\t\tINNER JOIN cdm_ibm_mdcd_v993.dbo.person p\r\n\t\t\tON cdmTable.person_id = p.person_id\r\n\t\t\t\r\n\t\t\t\r\n\t\t\t\r\n\t\tWHERE cdmTable.CONDITION_CONCEPT_ID =   196734\r\n\t\tAND p.gender_concept_id <> 8507 \r\n\t) violated_rows\r\n) violated_row_count,\r\n( \r\n\tSELECT COUNT_BIG(*) AS num_rows\r\n\tFROM cdm_ibm_mdcd_v993.dbo.CONDITION_OCCURRENCE cdmTable\r\n\t\r\n\t\r\n\t\r\n\tWHERE CONDITION_CONCEPT_ID =   196734\r\n) denominator\r\n;","CHECK_NAME":"plausibleGender","CHECK_LEVEL":"CONCEPT","CHECK_DESCRIPTION":"For a CONCEPT_ID   196734 (Disorder of prostate), the number and percent of records associated with patients with an implausible gender (correct gender = Male).","CDM_TABLE_NAME":"CONDITION_OCCURRENCE","CDM_FIELD_NAME":"CONDITION_CONCEPT_ID","CONCEPT_ID":"  196734","SQL_FILE":"concept_plausible_gender.sql","CATEGORY":"Plausibility","SUBCATEGORY":"Atemporal","CONTEXT":"Validation","checkId":2894,"FAILED":0,"THRESHOLD_VALUE":5,"_row":"20.57"},{"NUM_VIOLATED_ROWS":546,"PCT_VIOLATED_ROWS":0.0014,"NUM_DENOMINATOR_ROWS":403935,"EXECUTION_TIME":"2.703921 secs","QUERY_TEXT":"\r\n/*********\r\nCONCEPT LEVEL check:\r\nPLAUSIBLE_GENDER - number of records of a given concept which occur in person with implausible gender for that concept\r\n\r\nParameters used in this template:\r\ncdmDatabaseSchema = cdm_ibm_mdcd_v993.dbo\r\ncdmTableName = CONDITION_OCCURRENCE\r\ncdmFieldName = CONDITION_CONCEPT_ID\r\nconceptId =   196738\r\nplausibleGender = Male\r\n\r\n**********/\r\n\r\n\r\nSELECT num_violated_rows, CASE WHEN denominator.num_rows = 0 THEN 0 ELSE 1.0*num_violated_rows/denominator.num_rows END AS pct_violated_rows, \r\n  denominator.num_rows as num_denominator_rows\r\nFROM\r\n(\r\n\tSELECT COUNT_BIG(*) AS num_violated_rows\r\n\tFROM\r\n\t(\r\n\t\tSELECT cdmTable.* \r\n\t\tFROM cdm_ibm_mdcd_v993.dbo.CONDITION_OCCURRENCE cdmTable\r\n\t\t\tINNER JOIN cdm_ibm_mdcd_v993.dbo.person p\r\n\t\t\tON cdmTable.person_id = p.person_id\r\n\t\t\t\r\n\t\t\t\r\n\t\t\t\r\n\t\tWHERE cdmTable.CONDITION_CONCEPT_ID =   196738\r\n\t\tAND p.gender_concept_id <> 8507 \r\n\t) violated_rows\r\n) violated_row_count,\r\n( \r\n\tSELECT COUNT_BIG(*) AS num_rows\r\n\tFROM cdm_ibm_mdcd_v993.dbo.CONDITION_OCCURRENCE cdmTable\r\n\t\r\n\t\r\n\t\r\n\tWHERE CONDITION_CONCEPT_ID =   196738\r\n) denominator\r\n;","CHECK_NAME":"plausibleGender","CHECK_LEVEL":"CONCEPT","CHECK_DESCRIPTION":"For a CONCEPT_ID   196738 (Disorder of male genital organ), the number and percent of records associated with patients with an implausible gender (correct gender = Male).","CDM_TABLE_NAME":"CONDITION_OCCURRENCE","CDM_FIELD_NAME":"CONDITION_CONCEPT_ID","CONCEPT_ID":"  196738","SQL_FILE":"concept_plausible_gender.sql","CATEGORY":"Plausibility","SUBCATEGORY":"Atemporal","CONTEXT":"Validation","checkId":2895,"FAILED":0,"THRESHOLD_VALUE":5,"_row":"20.58"},{"NUM_VIOLATED_ROWS":3,"PCT_VIOLATED_ROWS":0.0001,"NUM_DENOMINATOR_ROWS":40862,"EXECUTION_TIME":"2.770937 secs","QUERY_TEXT":"\r\n/*********\r\nCONCEPT LEVEL check:\r\nPLAUSIBLE_GENDER - number of records of a given concept which occur in person with implausible gender for that concept\r\n\r\nParameters used in this template:\r\ncdmDatabaseSchema = cdm_ibm_mdcd_v993.dbo\r\ncdmTableName = CONDITION_OCCURRENCE\r\ncdmFieldName = CONDITION_CONCEPT_ID\r\nconceptId =   196758\r\nplausibleGender = Female\r\n\r\n**********/\r\n\r\n\r\nSELECT num_violated_rows, CASE WHEN denominator.num_rows = 0 THEN 0 ELSE 1.0*num_violated_rows/denominator.num_rows END AS pct_violated_rows, \r\n  denominator.num_rows as num_denominator_rows\r\nFROM\r\n(\r\n\tSELECT COUNT_BIG(*) AS num_violated_rows\r\n\tFROM\r\n\t(\r\n\t\tSELECT cdmTable.* \r\n\t\tFROM cdm_ibm_mdcd_v993.dbo.CONDITION_OCCURRENCE cdmTable\r\n\t\t\tINNER JOIN cdm_ibm_mdcd_v993.dbo.person p\r\n\t\t\tON cdmTable.person_id = p.person_id\r\n\t\t\t\r\n\t\t\t\r\n\t\t\t\r\n\t\tWHERE cdmTable.CONDITION_CONCEPT_ID =   196758\r\n\t\tAND p.gender_concept_id <> 8532 \r\n\t) violated_rows\r\n) violated_row_count,\r\n( \r\n\tSELECT COUNT_BIG(*) AS num_rows\r\n\tFROM cdm_ibm_mdcd_v993.dbo.CONDITION_OCCURRENCE cdmTable\r\n\t\r\n\t\r\n\t\r\n\tWHERE CONDITION_CONCEPT_ID =   196758\r\n) denominator\r\n;","CHECK_NAME":"plausibleGender","CHECK_LEVEL":"CONCEPT","CHECK_DESCRIPTION":"For a CONCEPT_ID   196758 (Tumor of body of uterus affecting pregnancy), the number and percent of records associated with patients with an implausible gender (correct gender = Female).","CDM_TABLE_NAME":"CONDITION_OCCURRENCE","CDM_FIELD_NAME":"CONDITION_CONCEPT_ID","CONCEPT_ID":"  196758","SQL_FILE":"concept_plausible_gender.sql","CATEGORY":"Plausibility","SUBCATEGORY":"Atemporal","CONTEXT":"Validation","checkId":2896,"FAILED":0,"THRESHOLD_VALUE":5,"_row":"20.59"},{"NUM_VIOLATED_ROWS":347,"PCT_VIOLATED_ROWS":0.004,"NUM_DENOMINATOR_ROWS":87286,"EXECUTION_TIME":"4.286873 secs","QUERY_TEXT":"\r\n/*********\r\nCONCEPT LEVEL check:\r\nPLAUSIBLE_GENDER - number of records of a given concept which occur in person with implausible gender for that concept\r\n\r\nParameters used in this template:\r\ncdmDatabaseSchema = cdm_ibm_mdcd_v993.dbo\r\ncdmTableName = CONDITION_OCCURRENCE\r\ncdmFieldName = CONDITION_CONCEPT_ID\r\nconceptId =   197032\r\nplausibleGender = Male\r\n\r\n**********/\r\n\r\n\r\nSELECT num_violated_rows, CASE WHEN denominator.num_rows = 0 THEN 0 ELSE 1.0*num_violated_rows/denominator.num_rows END AS pct_violated_rows, \r\n  denominator.num_rows as num_denominator_rows\r\nFROM\r\n(\r\n\tSELECT COUNT_BIG(*) AS num_violated_rows\r\n\tFROM\r\n\t(\r\n\t\tSELECT cdmTable.* \r\n\t\tFROM cdm_ibm_mdcd_v993.dbo.CONDITION_OCCURRENCE cdmTable\r\n\t\t\tINNER JOIN cdm_ibm_mdcd_v993.dbo.person p\r\n\t\t\tON cdmTable.person_id = p.person_id\r\n\t\t\t\r\n\t\t\t\r\n\t\t\t\r\n\t\tWHERE cdmTable.CONDITION_CONCEPT_ID =   197032\r\n\t\tAND p.gender_concept_id <> 8507 \r\n\t) violated_rows\r\n) violated_row_count,\r\n( \r\n\tSELECT COUNT_BIG(*) AS num_rows\r\n\tFROM cdm_ibm_mdcd_v993.dbo.CONDITION_OCCURRENCE cdmTable\r\n\t\r\n\t\r\n\t\r\n\tWHERE CONDITION_CONCEPT_ID =   197032\r\n) denominator\r\n;","CHECK_NAME":"plausibleGender","CHECK_LEVEL":"CONCEPT","CHECK_DESCRIPTION":"For a CONCEPT_ID   197032 (Hyperplasia of prostate), the number and percent of records associated with patients with an implausible gender (correct gender = Male).","CDM_TABLE_NAME":"CONDITION_OCCURRENCE","CDM_FIELD_NAME":"CONDITION_CONCEPT_ID","CONCEPT_ID":"  197032","SQL_FILE":"concept_plausible_gender.sql","CATEGORY":"Plausibility","SUBCATEGORY":"Atemporal","CONTEXT":"Validation","checkId":2897,"FAILED":0,"THRESHOLD_VALUE":5,"_row":"20.60"},{"NUM_VIOLATED_ROWS":74,"PCT_VIOLATED_ROWS":0.0054,"NUM_DENOMINATOR_ROWS":13735,"EXECUTION_TIME":"3.720908 secs","QUERY_TEXT":"\r\n/*********\r\nCONCEPT LEVEL check:\r\nPLAUSIBLE_GENDER - number of records of a given concept which occur in person with implausible gender for that concept\r\n\r\nParameters used in this template:\r\ncdmDatabaseSchema = cdm_ibm_mdcd_v993.dbo\r\ncdmTableName = CONDITION_OCCURRENCE\r\ncdmFieldName = CONDITION_CONCEPT_ID\r\nconceptId =   197039\r\nplausibleGender = Male\r\n\r\n**********/\r\n\r\n\r\nSELECT num_violated_rows, CASE WHEN denominator.num_rows = 0 THEN 0 ELSE 1.0*num_violated_rows/denominator.num_rows END AS pct_violated_rows, \r\n  denominator.num_rows as num_denominator_rows\r\nFROM\r\n(\r\n\tSELECT COUNT_BIG(*) AS num_violated_rows\r\n\tFROM\r\n\t(\r\n\t\tSELECT cdmTable.* \r\n\t\tFROM cdm_ibm_mdcd_v993.dbo.CONDITION_OCCURRENCE cdmTable\r\n\t\t\tINNER JOIN cdm_ibm_mdcd_v993.dbo.person p\r\n\t\t\tON cdmTable.person_id = p.person_id\r\n\t\t\t\r\n\t\t\t\r\n\t\t\t\r\n\t\tWHERE cdmTable.CONDITION_CONCEPT_ID =   197039\r\n\t\tAND p.gender_concept_id <> 8507 \r\n\t) violated_rows\r\n) violated_row_count,\r\n( \r\n\tSELECT COUNT_BIG(*) AS num_rows\r\n\tFROM cdm_ibm_mdcd_v993.dbo.CONDITION_OCCURRENCE cdmTable\r\n\t\r\n\t\r\n\t\r\n\tWHERE CONDITION_CONCEPT_ID =   197039\r\n) denominator\r\n;","CHECK_NAME":"plausibleGender","CHECK_LEVEL":"CONCEPT","CHECK_DESCRIPTION":"For a CONCEPT_ID   197039 (Male genital organ vascular diseases), the number and percent of records associated with patients with an implausible gender (correct gender = Male).","CDM_TABLE_NAME":"CONDITION_OCCURRENCE","CDM_FIELD_NAME":"CONDITION_CONCEPT_ID","CONCEPT_ID":"  197039","SQL_FILE":"concept_plausible_gender.sql","CATEGORY":"Plausibility","SUBCATEGORY":"Atemporal","CONTEXT":"Validation","checkId":2898,"FAILED":0,"THRESHOLD_VALUE":5,"_row":"20.61"},{"NUM_VIOLATED_ROWS":32,"PCT_VIOLATED_ROWS":0.0018,"NUM_DENOMINATOR_ROWS":17487,"EXECUTION_TIME":"0.638979 secs","QUERY_TEXT":"\r\n/*********\r\nCONCEPT LEVEL check:\r\nPLAUSIBLE_GENDER - number of records of a given concept which occur in person with implausible gender for that concept\r\n\r\nParameters used in this template:\r\ncdmDatabaseSchema = cdm_ibm_mdcd_v993.dbo\r\ncdmTableName = CONDITION_OCCURRENCE\r\ncdmFieldName = CONDITION_CONCEPT_ID\r\nconceptId =   197044\r\nplausibleGender = Female\r\n\r\n**********/\r\n\r\n\r\nSELECT num_violated_rows, CASE WHEN denominator.num_rows = 0 THEN 0 ELSE 1.0*num_violated_rows/denominator.num_rows END AS pct_violated_rows, \r\n  denominator.num_rows as num_denominator_rows\r\nFROM\r\n(\r\n\tSELECT COUNT_BIG(*) AS num_violated_rows\r\n\tFROM\r\n\t(\r\n\t\tSELECT cdmTable.* \r\n\t\tFROM cdm_ibm_mdcd_v993.dbo.CONDITION_OCCURRENCE cdmTable\r\n\t\t\tINNER JOIN cdm_ibm_mdcd_v993.dbo.person p\r\n\t\t\tON cdmTable.person_id = p.person_id\r\n\t\t\t\r\n\t\t\t\r\n\t\t\t\r\n\t\tWHERE cdmTable.CONDITION_CONCEPT_ID =   197044\r\n\t\tAND p.gender_concept_id <> 8532 \r\n\t) violated_rows\r\n) violated_row_count,\r\n( \r\n\tSELECT COUNT_BIG(*) AS num_rows\r\n\tFROM cdm_ibm_mdcd_v993.dbo.CONDITION_OCCURRENCE cdmTable\r\n\t\r\n\t\r\n\t\r\n\tWHERE CONDITION_CONCEPT_ID =   197044\r\n) denominator\r\n;","CHECK_NAME":"plausibleGender","CHECK_LEVEL":"CONCEPT","CHECK_DESCRIPTION":"For a CONCEPT_ID   197044 (Female infertility associated with anovulation), the number and percent of records associated with patients with an implausible gender (correct gender = Female).","CDM_TABLE_NAME":"CONDITION_OCCURRENCE","CDM_FIELD_NAME":"CONDITION_CONCEPT_ID","CONCEPT_ID":"  197044","SQL_FILE":"concept_plausible_gender.sql","CATEGORY":"Plausibility","SUBCATEGORY":"Atemporal","CONTEXT":"Validation","checkId":2899,"FAILED":0,"THRESHOLD_VALUE":5,"_row":"20.62"},{"NUM_VIOLATED_ROWS":382,"PCT_VIOLATED_ROWS":0.0005,"NUM_DENOMINATOR_ROWS":697784,"EXECUTION_TIME":"2.603915 secs","QUERY_TEXT":"\r\n/*********\r\nCONCEPT LEVEL check:\r\nPLAUSIBLE_GENDER - number of records of a given concept which occur in person with implausible gender for that concept\r\n\r\nParameters used in this template:\r\ncdmDatabaseSchema = cdm_ibm_mdcd_v993.dbo\r\ncdmTableName = CONDITION_OCCURRENCE\r\ncdmFieldName = CONDITION_CONCEPT_ID\r\nconceptId =   197236\r\nplausibleGender = Female\r\n\r\n**********/\r\n\r\n\r\nSELECT num_violated_rows, CASE WHEN denominator.num_rows = 0 THEN 0 ELSE 1.0*num_violated_rows/denominator.num_rows END AS pct_violated_rows, \r\n  denominator.num_rows as num_denominator_rows\r\nFROM\r\n(\r\n\tSELECT COUNT_BIG(*) AS num_violated_rows\r\n\tFROM\r\n\t(\r\n\t\tSELECT cdmTable.* \r\n\t\tFROM cdm_ibm_mdcd_v993.dbo.CONDITION_OCCURRENCE cdmTable\r\n\t\t\tINNER JOIN cdm_ibm_mdcd_v993.dbo.person p\r\n\t\t\tON cdmTable.person_id = p.person_id\r\n\t\t\t\r\n\t\t\t\r\n\t\t\t\r\n\t\tWHERE cdmTable.CONDITION_CONCEPT_ID =   197236\r\n\t\tAND p.gender_concept_id <> 8532 \r\n\t) violated_rows\r\n) violated_row_count,\r\n( \r\n\tSELECT COUNT_BIG(*) AS num_rows\r\n\tFROM cdm_ibm_mdcd_v993.dbo.CONDITION_OCCURRENCE cdmTable\r\n\t\r\n\t\r\n\t\r\n\tWHERE CONDITION_CONCEPT_ID =   197236\r\n) denominator\r\n;","CHECK_NAME":"plausibleGender","CHECK_LEVEL":"CONCEPT","CHECK_DESCRIPTION":"For a CONCEPT_ID   197236 (Uterine leiomyoma), the number and percent of records associated with patients with an implausible gender (correct gender = Female).","CDM_TABLE_NAME":"CONDITION_OCCURRENCE","CDM_FIELD_NAME":"CONDITION_CONCEPT_ID","CONCEPT_ID":"  197236","SQL_FILE":"concept_plausible_gender.sql","CATEGORY":"Plausibility","SUBCATEGORY":"Atemporal","CONTEXT":"Validation","checkId":2900,"FAILED":0,"THRESHOLD_VALUE":5,"_row":"20.63"},{"NUM_VIOLATED_ROWS":37,"PCT_VIOLATED_ROWS":0.0025,"NUM_DENOMINATOR_ROWS":14615,"EXECUTION_TIME":"3.898896 secs","QUERY_TEXT":"\r\n/*********\r\nCONCEPT LEVEL check:\r\nPLAUSIBLE_GENDER - number of records of a given concept which occur in person with implausible gender for that concept\r\n\r\nParameters used in this template:\r\ncdmDatabaseSchema = cdm_ibm_mdcd_v993.dbo\r\ncdmTableName = CONDITION_OCCURRENCE\r\ncdmFieldName = CONDITION_CONCEPT_ID\r\nconceptId =   197237\r\nplausibleGender = Male\r\n\r\n**********/\r\n\r\n\r\nSELECT num_violated_rows, CASE WHEN denominator.num_rows = 0 THEN 0 ELSE 1.0*num_violated_rows/denominator.num_rows END AS pct_violated_rows, \r\n  denominator.num_rows as num_denominator_rows\r\nFROM\r\n(\r\n\tSELECT COUNT_BIG(*) AS num_violated_rows\r\n\tFROM\r\n\t(\r\n\t\tSELECT cdmTable.* \r\n\t\tFROM cdm_ibm_mdcd_v993.dbo.CONDITION_OCCURRENCE cdmTable\r\n\t\t\tINNER JOIN cdm_ibm_mdcd_v993.dbo.person p\r\n\t\t\tON cdmTable.person_id = p.person_id\r\n\t\t\t\r\n\t\t\t\r\n\t\t\t\r\n\t\tWHERE cdmTable.CONDITION_CONCEPT_ID =   197237\r\n\t\tAND p.gender_concept_id <> 8507 \r\n\t) violated_rows\r\n) violated_row_count,\r\n( \r\n\tSELECT COUNT_BIG(*) AS num_rows\r\n\tFROM cdm_ibm_mdcd_v993.dbo.CONDITION_OCCURRENCE cdmTable\r\n\t\r\n\t\r\n\t\r\n\tWHERE CONDITION_CONCEPT_ID =   197237\r\n) denominator\r\n;","CHECK_NAME":"plausibleGender","CHECK_LEVEL":"CONCEPT","CHECK_DESCRIPTION":"For a CONCEPT_ID   197237 (Benign neoplasm of prostate), the number and percent of records associated with patients with an implausible gender (correct gender = Male).","CDM_TABLE_NAME":"CONDITION_OCCURRENCE","CDM_FIELD_NAME":"CONDITION_CONCEPT_ID","CONCEPT_ID":"  197237","SQL_FILE":"concept_plausible_gender.sql","CATEGORY":"Plausibility","SUBCATEGORY":"Atemporal","CONTEXT":"Validation","checkId":2901,"FAILED":0,"THRESHOLD_VALUE":5,"_row":"20.64"},{"NUM_VIOLATED_ROWS":12,"PCT_VIOLATED_ROWS":0.0038,"NUM_DENOMINATOR_ROWS":3185,"EXECUTION_TIME":"0.576989 secs","QUERY_TEXT":"\r\n/*********\r\nCONCEPT LEVEL check:\r\nPLAUSIBLE_GENDER - number of records of a given concept which occur in person with implausible gender for that concept\r\n\r\nParameters used in this template:\r\ncdmDatabaseSchema = cdm_ibm_mdcd_v993.dbo\r\ncdmTableName = CONDITION_OCCURRENCE\r\ncdmFieldName = CONDITION_CONCEPT_ID\r\nconceptId =   197507\r\nplausibleGender = Male\r\n\r\n**********/\r\n\r\n\r\nSELECT num_violated_rows, CASE WHEN denominator.num_rows = 0 THEN 0 ELSE 1.0*num_violated_rows/denominator.num_rows END AS pct_violated_rows, \r\n  denominator.num_rows as num_denominator_rows\r\nFROM\r\n(\r\n\tSELECT COUNT_BIG(*) AS num_violated_rows\r\n\tFROM\r\n\t(\r\n\t\tSELECT cdmTable.* \r\n\t\tFROM cdm_ibm_mdcd_v993.dbo.CONDITION_OCCURRENCE cdmTable\r\n\t\t\tINNER JOIN cdm_ibm_mdcd_v993.dbo.person p\r\n\t\t\tON cdmTable.person_id = p.person_id\r\n\t\t\t\r\n\t\t\t\r\n\t\t\t\r\n\t\tWHERE cdmTable.CONDITION_CONCEPT_ID =   197507\r\n\t\tAND p.gender_concept_id <> 8507 \r\n\t) violated_rows\r\n) violated_row_count,\r\n( \r\n\tSELECT COUNT_BIG(*) AS num_rows\r\n\tFROM cdm_ibm_mdcd_v993.dbo.CONDITION_OCCURRENCE cdmTable\r\n\t\r\n\t\r\n\t\r\n\tWHERE CONDITION_CONCEPT_ID =   197507\r\n) denominator\r\n;","CHECK_NAME":"plausibleGender","CHECK_LEVEL":"CONCEPT","CHECK_DESCRIPTION":"For a CONCEPT_ID   197507 (Primary malignant neoplasm of male genital organ), the number and percent of records associated with patients with an implausible gender (correct gender = Male).","CDM_TABLE_NAME":"CONDITION_OCCURRENCE","CDM_FIELD_NAME":"CONDITION_CONCEPT_ID","CONCEPT_ID":"  197507","SQL_FILE":"concept_plausible_gender.sql","CATEGORY":"Plausibility","SUBCATEGORY":"Atemporal","CONTEXT":"Validation","checkId":2902,"FAILED":0,"THRESHOLD_VALUE":5,"_row":"20.65"},{"NUM_VIOLATED_ROWS":8,"PCT_VIOLATED_ROWS":0.0005,"NUM_DENOMINATOR_ROWS":16204,"EXECUTION_TIME":"0.863970 secs","QUERY_TEXT":"\r\n/*********\r\nCONCEPT LEVEL check:\r\nPLAUSIBLE_GENDER - number of records of a given concept which occur in person with implausible gender for that concept\r\n\r\nParameters used in this template:\r\ncdmDatabaseSchema = cdm_ibm_mdcd_v993.dbo\r\ncdmTableName = CONDITION_OCCURRENCE\r\ncdmFieldName = CONDITION_CONCEPT_ID\r\nconceptId =   197601\r\nplausibleGender = Male\r\n\r\n**********/\r\n\r\n\r\nSELECT num_violated_rows, CASE WHEN denominator.num_rows = 0 THEN 0 ELSE 1.0*num_violated_rows/denominator.num_rows END AS pct_violated_rows, \r\n  denominator.num_rows as num_denominator_rows\r\nFROM\r\n(\r\n\tSELECT COUNT_BIG(*) AS num_violated_rows\r\n\tFROM\r\n\t(\r\n\t\tSELECT cdmTable.* \r\n\t\tFROM cdm_ibm_mdcd_v993.dbo.CONDITION_OCCURRENCE cdmTable\r\n\t\t\tINNER JOIN cdm_ibm_mdcd_v993.dbo.person p\r\n\t\t\tON cdmTable.person_id = p.person_id\r\n\t\t\t\r\n\t\t\t\r\n\t\t\t\r\n\t\tWHERE cdmTable.CONDITION_CONCEPT_ID =   197601\r\n\t\tAND p.gender_concept_id <> 8507 \r\n\t) violated_rows\r\n) violated_row_count,\r\n( \r\n\tSELECT COUNT_BIG(*) AS num_rows\r\n\tFROM cdm_ibm_mdcd_v993.dbo.CONDITION_OCCURRENCE cdmTable\r\n\t\r\n\t\r\n\t\r\n\tWHERE CONDITION_CONCEPT_ID =   197601\r\n) denominator\r\n;","CHECK_NAME":"plausibleGender","CHECK_LEVEL":"CONCEPT","CHECK_DESCRIPTION":"For a CONCEPT_ID   197601 (Spermatocele), the number and percent of records associated with patients with an implausible gender (correct gender = Male).","CDM_TABLE_NAME":"CONDITION_OCCURRENCE","CDM_FIELD_NAME":"CONDITION_CONCEPT_ID","CONCEPT_ID":"  197601","SQL_FILE":"concept_plausible_gender.sql","CATEGORY":"Plausibility","SUBCATEGORY":"Atemporal","CONTEXT":"Validation","checkId":2903,"FAILED":0,"THRESHOLD_VALUE":5,"_row":"20.66"},{"NUM_VIOLATED_ROWS":47675,"PCT_VIOLATED_ROWS":0.2504,"NUM_DENOMINATOR_ROWS":190375,"EXECUTION_TIME":"5.698849 secs","QUERY_TEXT":"\r\n/*********\r\nCONCEPT LEVEL check:\r\nPLAUSIBLE_GENDER - number of records of a given concept which occur in person with implausible gender for that concept\r\n\r\nParameters used in this template:\r\ncdmDatabaseSchema = cdm_ibm_mdcd_v993.dbo\r\ncdmTableName = CONDITION_OCCURRENCE\r\ncdmFieldName = CONDITION_CONCEPT_ID\r\nconceptId =   197605\r\nplausibleGender = Male\r\n\r\n**********/\r\n\r\n\r\nSELECT num_violated_rows, CASE WHEN denominator.num_rows = 0 THEN 0 ELSE 1.0*num_violated_rows/denominator.num_rows END AS pct_violated_rows, \r\n  denominator.num_rows as num_denominator_rows\r\nFROM\r\n(\r\n\tSELECT COUNT_BIG(*) AS num_violated_rows\r\n\tFROM\r\n\t(\r\n\t\tSELECT cdmTable.* \r\n\t\tFROM cdm_ibm_mdcd_v993.dbo.CONDITION_OCCURRENCE cdmTable\r\n\t\t\tINNER JOIN cdm_ibm_mdcd_v993.dbo.person p\r\n\t\t\tON cdmTable.person_id = p.person_id\r\n\t\t\t\r\n\t\t\t\r\n\t\t\t\r\n\t\tWHERE cdmTable.CONDITION_CONCEPT_ID =   197605\r\n\t\tAND p.gender_concept_id <> 8507 \r\n\t) violated_rows\r\n) violated_row_count,\r\n( \r\n\tSELECT COUNT_BIG(*) AS num_rows\r\n\tFROM cdm_ibm_mdcd_v993.dbo.CONDITION_OCCURRENCE cdmTable\r\n\t\r\n\t\r\n\t\r\n\tWHERE CONDITION_CONCEPT_ID =   197605\r\n) denominator\r\n;","CHECK_NAME":"plausibleGender","CHECK_LEVEL":"CONCEPT","CHECK_DESCRIPTION":"For a CONCEPT_ID   197605 (Inflammatory disorder of male genital organ), the number and percent of records associated with patients with an implausible gender (correct gender = Male).","CDM_TABLE_NAME":"CONDITION_OCCURRENCE","CDM_FIELD_NAME":"CONDITION_CONCEPT_ID","CONCEPT_ID":"  197605","SQL_FILE":"concept_plausible_gender.sql","CATEGORY":"Plausibility","SUBCATEGORY":"Atemporal","CONTEXT":"Validation","checkId":2904,"FAILED":1,"THRESHOLD_VALUE":5,"_row":"20.67"},{"NUM_VIOLATED_ROWS":15,"PCT_VIOLATED_ROWS":0.0026,"NUM_DENOMINATOR_ROWS":5819,"EXECUTION_TIME":"1.413966 secs","QUERY_TEXT":"\r\n/*********\r\nCONCEPT LEVEL check:\r\nPLAUSIBLE_GENDER - number of records of a given concept which occur in person with implausible gender for that concept\r\n\r\nParameters used in this template:\r\ncdmDatabaseSchema = cdm_ibm_mdcd_v993.dbo\r\ncdmTableName = CONDITION_OCCURRENCE\r\ncdmFieldName = CONDITION_CONCEPT_ID\r\nconceptId =   197606\r\nplausibleGender = Female\r\n\r\n**********/\r\n\r\n\r\nSELECT num_violated_rows, CASE WHEN denominator.num_rows = 0 THEN 0 ELSE 1.0*num_violated_rows/denominator.num_rows END AS pct_violated_rows, \r\n  denominator.num_rows as num_denominator_rows\r\nFROM\r\n(\r\n\tSELECT COUNT_BIG(*) AS num_violated_rows\r\n\tFROM\r\n\t(\r\n\t\tSELECT cdmTable.* \r\n\t\tFROM cdm_ibm_mdcd_v993.dbo.CONDITION_OCCURRENCE cdmTable\r\n\t\t\tINNER JOIN cdm_ibm_mdcd_v993.dbo.person p\r\n\t\t\tON cdmTable.person_id = p.person_id\r\n\t\t\t\r\n\t\t\t\r\n\t\t\t\r\n\t\tWHERE cdmTable.CONDITION_CONCEPT_ID =   197606\r\n\t\tAND p.gender_concept_id <> 8532 \r\n\t) violated_rows\r\n) violated_row_count,\r\n( \r\n\tSELECT COUNT_BIG(*) AS num_rows\r\n\tFROM cdm_ibm_mdcd_v993.dbo.CONDITION_OCCURRENCE cdmTable\r\n\t\r\n\t\r\n\t\r\n\tWHERE CONDITION_CONCEPT_ID =   197606\r\n) denominator\r\n;","CHECK_NAME":"plausibleGender","CHECK_LEVEL":"CONCEPT","CHECK_DESCRIPTION":"For a CONCEPT_ID   197606 (Female infertility of tubal origin), the number and percent of records associated with patients with an implausible gender (correct gender = Female).","CDM_TABLE_NAME":"CONDITION_OCCURRENCE","CDM_FIELD_NAME":"CONDITION_CONCEPT_ID","CONCEPT_ID":"  197606","SQL_FILE":"concept_plausible_gender.sql","CATEGORY":"Plausibility","SUBCATEGORY":"Atemporal","CONTEXT":"Validation","checkId":2905,"FAILED":0,"THRESHOLD_VALUE":5,"_row":"20.68"},{"NUM_VIOLATED_ROWS":49,"PCT_VIOLATED_ROWS":0.0001,"NUM_DENOMINATOR_ROWS":377872,"EXECUTION_TIME":"0.723968 secs","QUERY_TEXT":"\r\n/*********\r\nCONCEPT LEVEL check:\r\nPLAUSIBLE_GENDER - number of records of a given concept which occur in person with implausible gender for that concept\r\n\r\nParameters used in this template:\r\ncdmDatabaseSchema = cdm_ibm_mdcd_v993.dbo\r\ncdmTableName = CONDITION_OCCURRENCE\r\ncdmFieldName = CONDITION_CONCEPT_ID\r\nconceptId =   197607\r\nplausibleGender = Female\r\n\r\n**********/\r\n\r\n\r\nSELECT num_violated_rows, CASE WHEN denominator.num_rows = 0 THEN 0 ELSE 1.0*num_violated_rows/denominator.num_rows END AS pct_violated_rows, \r\n  denominator.num_rows as num_denominator_rows\r\nFROM\r\n(\r\n\tSELECT COUNT_BIG(*) AS num_violated_rows\r\n\tFROM\r\n\t(\r\n\t\tSELECT cdmTable.* \r\n\t\tFROM cdm_ibm_mdcd_v993.dbo.CONDITION_OCCURRENCE cdmTable\r\n\t\t\tINNER JOIN cdm_ibm_mdcd_v993.dbo.person p\r\n\t\t\tON cdmTable.person_id = p.person_id\r\n\t\t\t\r\n\t\t\t\r\n\t\t\t\r\n\t\tWHERE cdmTable.CONDITION_CONCEPT_ID =   197607\r\n\t\tAND p.gender_concept_id <> 8532 \r\n\t) violated_rows\r\n) violated_row_count,\r\n( \r\n\tSELECT COUNT_BIG(*) AS num_rows\r\n\tFROM cdm_ibm_mdcd_v993.dbo.CONDITION_OCCURRENCE cdmTable\r\n\t\r\n\t\r\n\t\r\n\tWHERE CONDITION_CONCEPT_ID =   197607\r\n) denominator\r\n;","CHECK_NAME":"plausibleGender","CHECK_LEVEL":"CONCEPT","CHECK_DESCRIPTION":"For a CONCEPT_ID   197607 (Excessive and frequent menstruation), the number and percent of records associated with patients with an implausible gender (correct gender = Female).","CDM_TABLE_NAME":"CONDITION_OCCURRENCE","CDM_FIELD_NAME":"CONDITION_CONCEPT_ID","CONCEPT_ID":"  197607","SQL_FILE":"concept_plausible_gender.sql","CATEGORY":"Plausibility","SUBCATEGORY":"Atemporal","CONTEXT":"Validation","checkId":2906,"FAILED":0,"THRESHOLD_VALUE":5,"_row":"20.69"},{"NUM_VIOLATED_ROWS":0,"PCT_VIOLATED_ROWS":0,"NUM_DENOMINATOR_ROWS":0,"EXECUTION_TIME":"0.755972 secs","QUERY_TEXT":"\r\n/*********\r\nCONCEPT LEVEL check:\r\nPLAUSIBLE_GENDER - number of records of a given concept which occur in person with implausible gender for that concept\r\n\r\nParameters used in this template:\r\ncdmDatabaseSchema = cdm_ibm_mdcd_v993.dbo\r\ncdmTableName = CONDITION_OCCURRENCE\r\ncdmFieldName = CONDITION_CONCEPT_ID\r\nconceptId =   197609\r\nplausibleGender = Female\r\n\r\n**********/\r\n\r\n\r\nSELECT num_violated_rows, CASE WHEN denominator.num_rows = 0 THEN 0 ELSE 1.0*num_violated_rows/denominator.num_rows END AS pct_violated_rows, \r\n  denominator.num_rows as num_denominator_rows\r\nFROM\r\n(\r\n\tSELECT COUNT_BIG(*) AS num_violated_rows\r\n\tFROM\r\n\t(\r\n\t\tSELECT cdmTable.* \r\n\t\tFROM cdm_ibm_mdcd_v993.dbo.CONDITION_OCCURRENCE cdmTable\r\n\t\t\tINNER JOIN cdm_ibm_mdcd_v993.dbo.person p\r\n\t\t\tON cdmTable.person_id = p.person_id\r\n\t\t\t\r\n\t\t\t\r\n\t\t\t\r\n\t\tWHERE cdmTable.CONDITION_CONCEPT_ID =   197609\r\n\t\tAND p.gender_concept_id <> 8532 \r\n\t) violated_rows\r\n) violated_row_count,\r\n( \r\n\tSELECT COUNT_BIG(*) AS num_rows\r\n\tFROM cdm_ibm_mdcd_v993.dbo.CONDITION_OCCURRENCE cdmTable\r\n\t\r\n\t\r\n\t\r\n\tWHERE CONDITION_CONCEPT_ID =   197609\r\n) denominator\r\n;","CHECK_NAME":"plausibleGender","CHECK_LEVEL":"CONCEPT","CHECK_DESCRIPTION":"For a CONCEPT_ID   197609 (Cervical, vaginal and vulval inflammatory diseases), the number and percent of records associated with patients with an implausible gender (correct gender = Female).","CDM_TABLE_NAME":"CONDITION_OCCURRENCE","CDM_FIELD_NAME":"CONDITION_CONCEPT_ID","CONCEPT_ID":"  197609","SQL_FILE":"concept_plausible_gender.sql","CATEGORY":"Plausibility","SUBCATEGORY":"Atemporal","CONTEXT":"Validation","checkId":2907,"FAILED":0,"THRESHOLD_VALUE":5,"_row":"20.70"},{"NUM_VIOLATED_ROWS":431,"PCT_VIOLATED_ROWS":0.0003,"NUM_DENOMINATOR_ROWS":1435949,"EXECUTION_TIME":"7.151812 secs","QUERY_TEXT":"\r\n/*********\r\nCONCEPT LEVEL check:\r\nPLAUSIBLE_GENDER - number of records of a given concept which occur in person with implausible gender for that concept\r\n\r\nParameters used in this template:\r\ncdmDatabaseSchema = cdm_ibm_mdcd_v993.dbo\r\ncdmTableName = CONDITION_OCCURRENCE\r\ncdmFieldName = CONDITION_CONCEPT_ID\r\nconceptId =   197610\r\nplausibleGender = Female\r\n\r\n**********/\r\n\r\n\r\nSELECT num_violated_rows, CASE WHEN denominator.num_rows = 0 THEN 0 ELSE 1.0*num_violated_rows/denominator.num_rows END AS pct_violated_rows, \r\n  denominator.num_rows as num_denominator_rows\r\nFROM\r\n(\r\n\tSELECT COUNT_BIG(*) AS num_violated_rows\r\n\tFROM\r\n\t(\r\n\t\tSELECT cdmTable.* \r\n\t\tFROM cdm_ibm_mdcd_v993.dbo.CONDITION_OCCURRENCE cdmTable\r\n\t\t\tINNER JOIN cdm_ibm_mdcd_v993.dbo.person p\r\n\t\t\tON cdmTable.person_id = p.person_id\r\n\t\t\t\r\n\t\t\t\r\n\t\t\t\r\n\t\tWHERE cdmTable.CONDITION_CONCEPT_ID =   197610\r\n\t\tAND p.gender_concept_id <> 8532 \r\n\t) violated_rows\r\n) violated_row_count,\r\n( \r\n\tSELECT COUNT_BIG(*) AS num_rows\r\n\tFROM cdm_ibm_mdcd_v993.dbo.CONDITION_OCCURRENCE cdmTable\r\n\t\r\n\t\r\n\t\r\n\tWHERE CONDITION_CONCEPT_ID =   197610\r\n) denominator\r\n;","CHECK_NAME":"plausibleGender","CHECK_LEVEL":"CONCEPT","CHECK_DESCRIPTION":"For a CONCEPT_ID   197610 (Cyst of ovary), the number and percent of records associated with patients with an implausible gender (correct gender = Female).","CDM_TABLE_NAME":"CONDITION_OCCURRENCE","CDM_FIELD_NAME":"CONDITION_CONCEPT_ID","CONCEPT_ID":"  197610","SQL_FILE":"concept_plausible_gender.sql","CATEGORY":"Plausibility","SUBCATEGORY":"Atemporal","CONTEXT":"Validation","checkId":2908,"FAILED":0,"THRESHOLD_VALUE":5,"_row":"20.71"},{"NUM_VIOLATED_ROWS":525,"PCT_VIOLATED_ROWS":0.004,"NUM_DENOMINATOR_ROWS":129789,"EXECUTION_TIME":"11.536687 secs","QUERY_TEXT":"\r\n/*********\r\nCONCEPT LEVEL check:\r\nPLAUSIBLE_GENDER - number of records of a given concept which occur in person with implausible gender for that concept\r\n\r\nParameters used in this template:\r\ncdmDatabaseSchema = cdm_ibm_mdcd_v993.dbo\r\ncdmTableName = CONDITION_OCCURRENCE\r\ncdmFieldName = CONDITION_CONCEPT_ID\r\nconceptId =   197938\r\nplausibleGender = Female\r\n\r\n**********/\r\n\r\n\r\nSELECT num_violated_rows, CASE WHEN denominator.num_rows = 0 THEN 0 ELSE 1.0*num_violated_rows/denominator.num_rows END AS pct_violated_rows, \r\n  denominator.num_rows as num_denominator_rows\r\nFROM\r\n(\r\n\tSELECT COUNT_BIG(*) AS num_violated_rows\r\n\tFROM\r\n\t(\r\n\t\tSELECT cdmTable.* \r\n\t\tFROM cdm_ibm_mdcd_v993.dbo.CONDITION_OCCURRENCE cdmTable\r\n\t\t\tINNER JOIN cdm_ibm_mdcd_v993.dbo.person p\r\n\t\t\tON cdmTable.person_id = p.person_id\r\n\t\t\t\r\n\t\t\t\r\n\t\t\t\r\n\t\tWHERE cdmTable.CONDITION_CONCEPT_ID =   197938\r\n\t\tAND p.gender_concept_id <> 8532 \r\n\t) violated_rows\r\n) violated_row_count,\r\n( \r\n\tSELECT COUNT_BIG(*) AS num_rows\r\n\tFROM cdm_ibm_mdcd_v993.dbo.CONDITION_OCCURRENCE cdmTable\r\n\t\r\n\t\r\n\t\r\n\tWHERE CONDITION_CONCEPT_ID =   197938\r\n) denominator\r\n;","CHECK_NAME":"plausibleGender","CHECK_LEVEL":"CONCEPT","CHECK_DESCRIPTION":"For a CONCEPT_ID   197938 (Uterine inertia), the number and percent of records associated with patients with an implausible gender (correct gender = Female).","CDM_TABLE_NAME":"CONDITION_OCCURRENCE","CDM_FIELD_NAME":"CONDITION_CONCEPT_ID","CONCEPT_ID":"  197938","SQL_FILE":"concept_plausible_gender.sql","CATEGORY":"Plausibility","SUBCATEGORY":"Atemporal","CONTEXT":"Validation","checkId":2909,"FAILED":0,"THRESHOLD_VALUE":5,"_row":"20.72"},{"NUM_VIOLATED_ROWS":0,"PCT_VIOLATED_ROWS":0,"NUM_DENOMINATOR_ROWS":3603,"EXECUTION_TIME":"8.939760 secs","QUERY_TEXT":"\r\n/*********\r\nCONCEPT LEVEL check:\r\nPLAUSIBLE_GENDER - number of records of a given concept which occur in person with implausible gender for that concept\r\n\r\nParameters used in this template:\r\ncdmDatabaseSchema = cdm_ibm_mdcd_v993.dbo\r\ncdmTableName = CONDITION_OCCURRENCE\r\ncdmFieldName = CONDITION_CONCEPT_ID\r\nconceptId =   198082\r\nplausibleGender = Female\r\n\r\n**********/\r\n\r\n\r\nSELECT num_violated_rows, CASE WHEN denominator.num_rows = 0 THEN 0 ELSE 1.0*num_violated_rows/denominator.num_rows END AS pct_violated_rows, \r\n  denominator.num_rows as num_denominator_rows\r\nFROM\r\n(\r\n\tSELECT COUNT_BIG(*) AS num_violated_rows\r\n\tFROM\r\n\t(\r\n\t\tSELECT cdmTable.* \r\n\t\tFROM cdm_ibm_mdcd_v993.dbo.CONDITION_OCCURRENCE cdmTable\r\n\t\t\tINNER JOIN cdm_ibm_mdcd_v993.dbo.person p\r\n\t\t\tON cdmTable.person_id = p.person_id\r\n\t\t\t\r\n\t\t\t\r\n\t\t\t\r\n\t\tWHERE cdmTable.CONDITION_CONCEPT_ID =   198082\r\n\t\tAND p.gender_concept_id <> 8532 \r\n\t) violated_rows\r\n) violated_row_count,\r\n( \r\n\tSELECT COUNT_BIG(*) AS num_rows\r\n\tFROM cdm_ibm_mdcd_v993.dbo.CONDITION_OCCURRENCE cdmTable\r\n\t\r\n\t\r\n\t\r\n\tWHERE CONDITION_CONCEPT_ID =   198082\r\n) denominator\r\n;","CHECK_NAME":"plausibleGender","CHECK_LEVEL":"CONCEPT","CHECK_DESCRIPTION":"For a CONCEPT_ID   198082 (Overlapping malignant neoplasm of body of uterus), the number and percent of records associated with patients with an implausible gender (correct gender = Female).","CDM_TABLE_NAME":"CONDITION_OCCURRENCE","CDM_FIELD_NAME":"CONDITION_CONCEPT_ID","CONCEPT_ID":"  198082","SQL_FILE":"concept_plausible_gender.sql","CATEGORY":"Plausibility","SUBCATEGORY":"Atemporal","CONTEXT":"Validation","checkId":2910,"FAILED":0,"THRESHOLD_VALUE":5,"_row":"20.73"},{"NUM_VIOLATED_ROWS":40,"PCT_VIOLATED_ROWS":0.0034,"NUM_DENOMINATOR_ROWS":11596,"EXECUTION_TIME":"4.990874 secs","QUERY_TEXT":"\r\n/*********\r\nCONCEPT LEVEL check:\r\nPLAUSIBLE_GENDER - number of records of a given concept which occur in person with implausible gender for that concept\r\n\r\nParameters used in this template:\r\ncdmDatabaseSchema = cdm_ibm_mdcd_v993.dbo\r\ncdmTableName = CONDITION_OCCURRENCE\r\ncdmFieldName = CONDITION_CONCEPT_ID\r\nconceptId =   198108\r\nplausibleGender = Female\r\n\r\n**********/\r\n\r\n\r\nSELECT num_violated_rows, CASE WHEN denominator.num_rows = 0 THEN 0 ELSE 1.0*num_violated_rows/denominator.num_rows END AS pct_violated_rows, \r\n  denominator.num_rows as num_denominator_rows\r\nFROM\r\n(\r\n\tSELECT COUNT_BIG(*) AS num_violated_rows\r\n\tFROM\r\n\t(\r\n\t\tSELECT cdmTable.* \r\n\t\tFROM cdm_ibm_mdcd_v993.dbo.CONDITION_OCCURRENCE cdmTable\r\n\t\t\tINNER JOIN cdm_ibm_mdcd_v993.dbo.person p\r\n\t\t\tON cdmTable.person_id = p.person_id\r\n\t\t\t\r\n\t\t\t\r\n\t\t\t\r\n\t\tWHERE cdmTable.CONDITION_CONCEPT_ID =   198108\r\n\t\tAND p.gender_concept_id <> 8532 \r\n\t) violated_rows\r\n) violated_row_count,\r\n( \r\n\tSELECT COUNT_BIG(*) AS num_rows\r\n\tFROM cdm_ibm_mdcd_v993.dbo.CONDITION_OCCURRENCE cdmTable\r\n\t\r\n\t\r\n\t\r\n\tWHERE CONDITION_CONCEPT_ID =   198108\r\n) denominator\r\n;","CHECK_NAME":"plausibleGender","CHECK_LEVEL":"CONCEPT","CHECK_DESCRIPTION":"For a CONCEPT_ID   198108 (Benign neoplasm of fallopian tubes and uterine ligaments), the number and percent of records associated with patients with an implausible gender (correct gender = Female).","CDM_TABLE_NAME":"CONDITION_OCCURRENCE","CDM_FIELD_NAME":"CONDITION_CONCEPT_ID","CONCEPT_ID":"  198108","SQL_FILE":"concept_plausible_gender.sql","CATEGORY":"Plausibility","SUBCATEGORY":"Atemporal","CONTEXT":"Validation","checkId":2911,"FAILED":0,"THRESHOLD_VALUE":5,"_row":"20.74"},{"NUM_VIOLATED_ROWS":2832,"PCT_VIOLATED_ROWS":0.0011,"NUM_DENOMINATOR_ROWS":2471155,"EXECUTION_TIME":"0.964973 secs","QUERY_TEXT":"\r\n/*********\r\nCONCEPT LEVEL check:\r\nPLAUSIBLE_GENDER - number of records of a given concept which occur in person with implausible gender for that concept\r\n\r\nParameters used in this template:\r\ncdmDatabaseSchema = cdm_ibm_mdcd_v993.dbo\r\ncdmTableName = CONDITION_OCCURRENCE\r\ncdmFieldName = CONDITION_CONCEPT_ID\r\nconceptId =   198194\r\nplausibleGender = Female\r\n\r\n**********/\r\n\r\n\r\nSELECT num_violated_rows, CASE WHEN denominator.num_rows = 0 THEN 0 ELSE 1.0*num_violated_rows/denominator.num_rows END AS pct_violated_rows, \r\n  denominator.num_rows as num_denominator_rows\r\nFROM\r\n(\r\n\tSELECT COUNT_BIG(*) AS num_violated_rows\r\n\tFROM\r\n\t(\r\n\t\tSELECT cdmTable.* \r\n\t\tFROM cdm_ibm_mdcd_v993.dbo.CONDITION_OCCURRENCE cdmTable\r\n\t\t\tINNER JOIN cdm_ibm_mdcd_v993.dbo.person p\r\n\t\t\tON cdmTable.person_id = p.person_id\r\n\t\t\t\r\n\t\t\t\r\n\t\t\t\r\n\t\tWHERE cdmTable.CONDITION_CONCEPT_ID =   198194\r\n\t\tAND p.gender_concept_id <> 8532 \r\n\t) violated_rows\r\n) violated_row_count,\r\n( \r\n\tSELECT COUNT_BIG(*) AS num_rows\r\n\tFROM cdm_ibm_mdcd_v993.dbo.CONDITION_OCCURRENCE cdmTable\r\n\t\r\n\t\r\n\t\r\n\tWHERE CONDITION_CONCEPT_ID =   198194\r\n) denominator\r\n;","CHECK_NAME":"plausibleGender","CHECK_LEVEL":"CONCEPT","CHECK_DESCRIPTION":"For a CONCEPT_ID   198194 (Female genital organ symptoms), the number and percent of records associated with patients with an implausible gender (correct gender = Female).","CDM_TABLE_NAME":"CONDITION_OCCURRENCE","CDM_FIELD_NAME":"CONDITION_CONCEPT_ID","CONCEPT_ID":"  198194","SQL_FILE":"concept_plausible_gender.sql","CATEGORY":"Plausibility","SUBCATEGORY":"Atemporal","CONTEXT":"Validation","checkId":2912,"FAILED":0,"THRESHOLD_VALUE":5,"_row":"20.75"},{"NUM_VIOLATED_ROWS":50,"PCT_VIOLATED_ROWS":0.0089,"NUM_DENOMINATOR_ROWS":5623,"EXECUTION_TIME":"0.835993 secs","QUERY_TEXT":"\r\n/*********\r\nCONCEPT LEVEL check:\r\nPLAUSIBLE_GENDER - number of records of a given concept which occur in person with implausible gender for that concept\r\n\r\nParameters used in this template:\r\ncdmDatabaseSchema = cdm_ibm_mdcd_v993.dbo\r\ncdmTableName = CONDITION_OCCURRENCE\r\ncdmFieldName = CONDITION_CONCEPT_ID\r\nconceptId =   198197\r\nplausibleGender = Male\r\n\r\n**********/\r\n\r\n\r\nSELECT num_violated_rows, CASE WHEN denominator.num_rows = 0 THEN 0 ELSE 1.0*num_violated_rows/denominator.num_rows END AS pct_violated_rows, \r\n  denominator.num_rows as num_denominator_rows\r\nFROM\r\n(\r\n\tSELECT COUNT_BIG(*) AS num_violated_rows\r\n\tFROM\r\n\t(\r\n\t\tSELECT cdmTable.* \r\n\t\tFROM cdm_ibm_mdcd_v993.dbo.CONDITION_OCCURRENCE cdmTable\r\n\t\t\tINNER JOIN cdm_ibm_mdcd_v993.dbo.person p\r\n\t\t\tON cdmTable.person_id = p.person_id\r\n\t\t\t\r\n\t\t\t\r\n\t\t\t\r\n\t\tWHERE cdmTable.CONDITION_CONCEPT_ID =   198197\r\n\t\tAND p.gender_concept_id <> 8507 \r\n\t) violated_rows\r\n) violated_row_count,\r\n( \r\n\tSELECT COUNT_BIG(*) AS num_rows\r\n\tFROM cdm_ibm_mdcd_v993.dbo.CONDITION_OCCURRENCE cdmTable\r\n\t\r\n\t\r\n\t\r\n\tWHERE CONDITION_CONCEPT_ID =   198197\r\n) denominator\r\n;","CHECK_NAME":"plausibleGender","CHECK_LEVEL":"CONCEPT","CHECK_DESCRIPTION":"For a CONCEPT_ID   198197 (Male infertility), the number and percent of records associated with patients with an implausible gender (correct gender = Male).","CDM_TABLE_NAME":"CONDITION_OCCURRENCE","CDM_FIELD_NAME":"CONDITION_CONCEPT_ID","CONCEPT_ID":"  198197","SQL_FILE":"concept_plausible_gender.sql","CATEGORY":"Plausibility","SUBCATEGORY":"Atemporal","CONTEXT":"Validation","checkId":2913,"FAILED":0,"THRESHOLD_VALUE":5,"_row":"20.76"},{"NUM_VIOLATED_ROWS":4,"PCT_VIOLATED_ROWS":0.001,"NUM_DENOMINATOR_ROWS":3952,"EXECUTION_TIME":"0.917981 secs","QUERY_TEXT":"\r\n/*********\r\nCONCEPT LEVEL check:\r\nPLAUSIBLE_GENDER - number of records of a given concept which occur in person with implausible gender for that concept\r\n\r\nParameters used in this template:\r\ncdmDatabaseSchema = cdm_ibm_mdcd_v993.dbo\r\ncdmTableName = CONDITION_OCCURRENCE\r\ncdmFieldName = CONDITION_CONCEPT_ID\r\nconceptId =   198198\r\nplausibleGender = Female\r\n\r\n**********/\r\n\r\n\r\nSELECT num_violated_rows, CASE WHEN denominator.num_rows = 0 THEN 0 ELSE 1.0*num_violated_rows/denominator.num_rows END AS pct_violated_rows, \r\n  denominator.num_rows as num_denominator_rows\r\nFROM\r\n(\r\n\tSELECT COUNT_BIG(*) AS num_violated_rows\r\n\tFROM\r\n\t(\r\n\t\tSELECT cdmTable.* \r\n\t\tFROM cdm_ibm_mdcd_v993.dbo.CONDITION_OCCURRENCE cdmTable\r\n\t\t\tINNER JOIN cdm_ibm_mdcd_v993.dbo.person p\r\n\t\t\tON cdmTable.person_id = p.person_id\r\n\t\t\t\r\n\t\t\t\r\n\t\t\t\r\n\t\tWHERE cdmTable.CONDITION_CONCEPT_ID =   198198\r\n\t\tAND p.gender_concept_id <> 8532 \r\n\t) violated_rows\r\n) violated_row_count,\r\n( \r\n\tSELECT COUNT_BIG(*) AS num_rows\r\n\tFROM cdm_ibm_mdcd_v993.dbo.CONDITION_OCCURRENCE cdmTable\r\n\t\r\n\t\r\n\t\r\n\tWHERE CONDITION_CONCEPT_ID =   198198\r\n) denominator\r\n;","CHECK_NAME":"plausibleGender","CHECK_LEVEL":"CONCEPT","CHECK_DESCRIPTION":"For a CONCEPT_ID   198198 (Polyp of vagina), the number and percent of records associated with patients with an implausible gender (correct gender = Female).","CDM_TABLE_NAME":"CONDITION_OCCURRENCE","CDM_FIELD_NAME":"CONDITION_CONCEPT_ID","CONCEPT_ID":"  198198","SQL_FILE":"concept_plausible_gender.sql","CATEGORY":"Plausibility","SUBCATEGORY":"Atemporal","CONTEXT":"Validation","checkId":2914,"FAILED":0,"THRESHOLD_VALUE":5,"_row":"20.77"},{"NUM_VIOLATED_ROWS":9,"PCT_VIOLATED_ROWS":0.0003,"NUM_DENOMINATOR_ROWS":26736,"EXECUTION_TIME":"0.843980 secs","QUERY_TEXT":"\r\n/*********\r\nCONCEPT LEVEL check:\r\nPLAUSIBLE_GENDER - number of records of a given concept which occur in person with implausible gender for that concept\r\n\r\nParameters used in this template:\r\ncdmDatabaseSchema = cdm_ibm_mdcd_v993.dbo\r\ncdmTableName = CONDITION_OCCURRENCE\r\ncdmFieldName = CONDITION_CONCEPT_ID\r\nconceptId =   198202\r\nplausibleGender = Female\r\n\r\n**********/\r\n\r\n\r\nSELECT num_violated_rows, CASE WHEN denominator.num_rows = 0 THEN 0 ELSE 1.0*num_violated_rows/denominator.num_rows END AS pct_violated_rows, \r\n  denominator.num_rows as num_denominator_rows\r\nFROM\r\n(\r\n\tSELECT COUNT_BIG(*) AS num_violated_rows\r\n\tFROM\r\n\t(\r\n\t\tSELECT cdmTable.* \r\n\t\tFROM cdm_ibm_mdcd_v993.dbo.CONDITION_OCCURRENCE cdmTable\r\n\t\t\tINNER JOIN cdm_ibm_mdcd_v993.dbo.person p\r\n\t\t\tON cdmTable.person_id = p.person_id\r\n\t\t\t\r\n\t\t\t\r\n\t\t\t\r\n\t\tWHERE cdmTable.CONDITION_CONCEPT_ID =   198202\r\n\t\tAND p.gender_concept_id <> 8532 \r\n\t) violated_rows\r\n) violated_row_count,\r\n( \r\n\tSELECT COUNT_BIG(*) AS num_rows\r\n\tFROM cdm_ibm_mdcd_v993.dbo.CONDITION_OCCURRENCE cdmTable\r\n\t\r\n\t\r\n\t\r\n\tWHERE CONDITION_CONCEPT_ID =   198202\r\n) denominator\r\n;","CHECK_NAME":"plausibleGender","CHECK_LEVEL":"CONCEPT","CHECK_DESCRIPTION":"For a CONCEPT_ID   198202 (Cystocele), the number and percent of records associated with patients with an implausible gender (correct gender = Female).","CDM_TABLE_NAME":"CONDITION_OCCURRENCE","CDM_FIELD_NAME":"CONDITION_CONCEPT_ID","CONCEPT_ID":"  198202","SQL_FILE":"concept_plausible_gender.sql","CATEGORY":"Plausibility","SUBCATEGORY":"Atemporal","CONTEXT":"Validation","checkId":2915,"FAILED":0,"THRESHOLD_VALUE":5,"_row":"20.78"},{"NUM_VIOLATED_ROWS":404,"PCT_VIOLATED_ROWS":0.0017,"NUM_DENOMINATOR_ROWS":240559,"EXECUTION_TIME":"1.082991 secs","QUERY_TEXT":"\r\n/*********\r\nCONCEPT LEVEL check:\r\nPLAUSIBLE_GENDER - number of records of a given concept which occur in person with implausible gender for that concept\r\n\r\nParameters used in this template:\r\ncdmDatabaseSchema = cdm_ibm_mdcd_v993.dbo\r\ncdmTableName = CONDITION_OCCURRENCE\r\ncdmFieldName = CONDITION_CONCEPT_ID\r\nconceptId =   198212\r\nplausibleGender = Female\r\n\r\n**********/\r\n\r\n\r\nSELECT num_violated_rows, CASE WHEN denominator.num_rows = 0 THEN 0 ELSE 1.0*num_violated_rows/denominator.num_rows END AS pct_violated_rows, \r\n  denominator.num_rows as num_denominator_rows\r\nFROM\r\n(\r\n\tSELECT COUNT_BIG(*) AS num_violated_rows\r\n\tFROM\r\n\t(\r\n\t\tSELECT cdmTable.* \r\n\t\tFROM cdm_ibm_mdcd_v993.dbo.CONDITION_OCCURRENCE cdmTable\r\n\t\t\tINNER JOIN cdm_ibm_mdcd_v993.dbo.person p\r\n\t\t\tON cdmTable.person_id = p.person_id\r\n\t\t\t\r\n\t\t\t\r\n\t\t\t\r\n\t\tWHERE cdmTable.CONDITION_CONCEPT_ID =   198212\r\n\t\tAND p.gender_concept_id <> 8532 \r\n\t) violated_rows\r\n) violated_row_count,\r\n( \r\n\tSELECT COUNT_BIG(*) AS num_rows\r\n\tFROM cdm_ibm_mdcd_v993.dbo.CONDITION_OCCURRENCE cdmTable\r\n\t\r\n\t\r\n\t\r\n\tWHERE CONDITION_CONCEPT_ID =   198212\r\n) denominator\r\n;","CHECK_NAME":"plausibleGender","CHECK_LEVEL":"CONCEPT","CHECK_DESCRIPTION":"For a CONCEPT_ID   198212 (Spotting per vagina in pregnancy), the number and percent of records associated with patients with an implausible gender (correct gender = Female).","CDM_TABLE_NAME":"CONDITION_OCCURRENCE","CDM_FIELD_NAME":"CONDITION_CONCEPT_ID","CONCEPT_ID":"  198212","SQL_FILE":"concept_plausible_gender.sql","CATEGORY":"Plausibility","SUBCATEGORY":"Atemporal","CONTEXT":"Validation","checkId":2916,"FAILED":0,"THRESHOLD_VALUE":5,"_row":"20.79"},{"NUM_VIOLATED_ROWS":0,"PCT_VIOLATED_ROWS":0,"NUM_DENOMINATOR_ROWS":0,"EXECUTION_TIME":"1.296952 secs","QUERY_TEXT":"\r\n/*********\r\nCONCEPT LEVEL check:\r\nPLAUSIBLE_GENDER - number of records of a given concept which occur in person with implausible gender for that concept\r\n\r\nParameters used in this template:\r\ncdmDatabaseSchema = cdm_ibm_mdcd_v993.dbo\r\ncdmTableName = CONDITION_OCCURRENCE\r\ncdmFieldName = CONDITION_CONCEPT_ID\r\nconceptId =   198363\r\nplausibleGender = Female\r\n\r\n**********/\r\n\r\n\r\nSELECT num_violated_rows, CASE WHEN denominator.num_rows = 0 THEN 0 ELSE 1.0*num_violated_rows/denominator.num_rows END AS pct_violated_rows, \r\n  denominator.num_rows as num_denominator_rows\r\nFROM\r\n(\r\n\tSELECT COUNT_BIG(*) AS num_violated_rows\r\n\tFROM\r\n\t(\r\n\t\tSELECT cdmTable.* \r\n\t\tFROM cdm_ibm_mdcd_v993.dbo.CONDITION_OCCURRENCE cdmTable\r\n\t\t\tINNER JOIN cdm_ibm_mdcd_v993.dbo.person p\r\n\t\t\tON cdmTable.person_id = p.person_id\r\n\t\t\t\r\n\t\t\t\r\n\t\t\t\r\n\t\tWHERE cdmTable.CONDITION_CONCEPT_ID =   198363\r\n\t\tAND p.gender_concept_id <> 8532 \r\n\t) violated_rows\r\n) violated_row_count,\r\n( \r\n\tSELECT COUNT_BIG(*) AS num_rows\r\n\tFROM cdm_ibm_mdcd_v993.dbo.CONDITION_OCCURRENCE cdmTable\r\n\t\r\n\t\r\n\t\r\n\tWHERE CONDITION_CONCEPT_ID =   198363\r\n) denominator\r\n;","CHECK_NAME":"plausibleGender","CHECK_LEVEL":"CONCEPT","CHECK_DESCRIPTION":"For a CONCEPT_ID   198363 (Candidiasis of vagina), the number and percent of records associated with patients with an implausible gender (correct gender = Female).","CDM_TABLE_NAME":"CONDITION_OCCURRENCE","CDM_FIELD_NAME":"CONDITION_CONCEPT_ID","CONCEPT_ID":"  198363","SQL_FILE":"concept_plausible_gender.sql","CATEGORY":"Plausibility","SUBCATEGORY":"Atemporal","CONTEXT":"Validation","checkId":2917,"FAILED":0,"THRESHOLD_VALUE":5,"_row":"20.80"},{"NUM_VIOLATED_ROWS":0,"PCT_VIOLATED_ROWS":0,"NUM_DENOMINATOR_ROWS":0,"EXECUTION_TIME":"0.893976 secs","QUERY_TEXT":"\r\n/*********\r\nCONCEPT LEVEL check:\r\nPLAUSIBLE_GENDER - number of records of a given concept which occur in person with implausible gender for that concept\r\n\r\nParameters used in this template:\r\ncdmDatabaseSchema = cdm_ibm_mdcd_v993.dbo\r\ncdmTableName = CONDITION_OCCURRENCE\r\ncdmFieldName = CONDITION_CONCEPT_ID\r\nconceptId =   198471\r\nplausibleGender = Female\r\n\r\n**********/\r\n\r\n\r\nSELECT num_violated_rows, CASE WHEN denominator.num_rows = 0 THEN 0 ELSE 1.0*num_violated_rows/denominator.num_rows END AS pct_violated_rows, \r\n  denominator.num_rows as num_denominator_rows\r\nFROM\r\n(\r\n\tSELECT COUNT_BIG(*) AS num_violated_rows\r\n\tFROM\r\n\t(\r\n\t\tSELECT cdmTable.* \r\n\t\tFROM cdm_ibm_mdcd_v993.dbo.CONDITION_OCCURRENCE cdmTable\r\n\t\t\tINNER JOIN cdm_ibm_mdcd_v993.dbo.person p\r\n\t\t\tON cdmTable.person_id = p.person_id\r\n\t\t\t\r\n\t\t\t\r\n\t\t\t\r\n\t\tWHERE cdmTable.CONDITION_CONCEPT_ID =   198471\r\n\t\tAND p.gender_concept_id <> 8532 \r\n\t) violated_rows\r\n) violated_row_count,\r\n( \r\n\tSELECT COUNT_BIG(*) AS num_rows\r\n\tFROM cdm_ibm_mdcd_v993.dbo.CONDITION_OCCURRENCE cdmTable\r\n\t\r\n\t\r\n\t\r\n\tWHERE CONDITION_CONCEPT_ID =   198471\r\n) denominator\r\n;","CHECK_NAME":"plausibleGender","CHECK_LEVEL":"CONCEPT","CHECK_DESCRIPTION":"For a CONCEPT_ID   198471 (Complex endometrial hyperplasia), the number and percent of records associated with patients with an implausible gender (correct gender = Female).","CDM_TABLE_NAME":"CONDITION_OCCURRENCE","CDM_FIELD_NAME":"CONDITION_CONCEPT_ID","CONCEPT_ID":"  198471","SQL_FILE":"concept_plausible_gender.sql","CATEGORY":"Plausibility","SUBCATEGORY":"Atemporal","CONTEXT":"Validation","checkId":2918,"FAILED":0,"THRESHOLD_VALUE":5,"_row":"20.81"},{"NUM_VIOLATED_ROWS":6,"PCT_VIOLATED_ROWS":0.0005,"NUM_DENOMINATOR_ROWS":11185,"EXECUTION_TIME":"1.578957 secs","QUERY_TEXT":"\r\n/*********\r\nCONCEPT LEVEL check:\r\nPLAUSIBLE_GENDER - number of records of a given concept which occur in person with implausible gender for that concept\r\n\r\nParameters used in this template:\r\ncdmDatabaseSchema = cdm_ibm_mdcd_v993.dbo\r\ncdmTableName = CONDITION_OCCURRENCE\r\ncdmFieldName = CONDITION_CONCEPT_ID\r\nconceptId =   198483\r\nplausibleGender = Female\r\n\r\n**********/\r\n\r\n\r\nSELECT num_violated_rows, CASE WHEN denominator.num_rows = 0 THEN 0 ELSE 1.0*num_violated_rows/denominator.num_rows END AS pct_violated_rows, \r\n  denominator.num_rows as num_denominator_rows\r\nFROM\r\n(\r\n\tSELECT COUNT_BIG(*) AS num_violated_rows\r\n\tFROM\r\n\t(\r\n\t\tSELECT cdmTable.* \r\n\t\tFROM cdm_ibm_mdcd_v993.dbo.CONDITION_OCCURRENCE cdmTable\r\n\t\t\tINNER JOIN cdm_ibm_mdcd_v993.dbo.person p\r\n\t\t\tON cdmTable.person_id = p.person_id\r\n\t\t\t\r\n\t\t\t\r\n\t\t\t\r\n\t\tWHERE cdmTable.CONDITION_CONCEPT_ID =   198483\r\n\t\tAND p.gender_concept_id <> 8532 \r\n\t) violated_rows\r\n) violated_row_count,\r\n( \r\n\tSELECT COUNT_BIG(*) AS num_rows\r\n\tFROM cdm_ibm_mdcd_v993.dbo.CONDITION_OCCURRENCE cdmTable\r\n\t\r\n\t\r\n\t\r\n\tWHERE CONDITION_CONCEPT_ID =   198483\r\n) denominator\r\n;","CHECK_NAME":"plausibleGender","CHECK_LEVEL":"CONCEPT","CHECK_DESCRIPTION":"For a CONCEPT_ID   198483 (Stricture or atresia of the vagina), the number and percent of records associated with patients with an implausible gender (correct gender = Female).","CDM_TABLE_NAME":"CONDITION_OCCURRENCE","CDM_FIELD_NAME":"CONDITION_CONCEPT_ID","CONCEPT_ID":"  198483","SQL_FILE":"concept_plausible_gender.sql","CATEGORY":"Plausibility","SUBCATEGORY":"Atemporal","CONTEXT":"Validation","checkId":2919,"FAILED":0,"THRESHOLD_VALUE":5,"_row":"20.82"},{"NUM_VIOLATED_ROWS":639,"PCT_VIOLATED_ROWS":0.0021,"NUM_DENOMINATOR_ROWS":303960,"EXECUTION_TIME":"1.106979 secs","QUERY_TEXT":"\r\n/*********\r\nCONCEPT LEVEL check:\r\nPLAUSIBLE_GENDER - number of records of a given concept which occur in person with implausible gender for that concept\r\n\r\nParameters used in this template:\r\ncdmDatabaseSchema = cdm_ibm_mdcd_v993.dbo\r\ncdmTableName = CONDITION_OCCURRENCE\r\ncdmFieldName = CONDITION_CONCEPT_ID\r\nconceptId =   198803\r\nplausibleGender = Male\r\n\r\n**********/\r\n\r\n\r\nSELECT num_violated_rows, CASE WHEN denominator.num_rows = 0 THEN 0 ELSE 1.0*num_violated_rows/denominator.num_rows END AS pct_violated_rows, \r\n  denominator.num_rows as num_denominator_rows\r\nFROM\r\n(\r\n\tSELECT COUNT_BIG(*) AS num_violated_rows\r\n\tFROM\r\n\t(\r\n\t\tSELECT cdmTable.* \r\n\t\tFROM cdm_ibm_mdcd_v993.dbo.CONDITION_OCCURRENCE cdmTable\r\n\t\t\tINNER JOIN cdm_ibm_mdcd_v993.dbo.person p\r\n\t\t\tON cdmTable.person_id = p.person_id\r\n\t\t\t\r\n\t\t\t\r\n\t\t\t\r\n\t\tWHERE cdmTable.CONDITION_CONCEPT_ID =   198803\r\n\t\tAND p.gender_concept_id <> 8507 \r\n\t) violated_rows\r\n) violated_row_count,\r\n( \r\n\tSELECT COUNT_BIG(*) AS num_rows\r\n\tFROM cdm_ibm_mdcd_v993.dbo.CONDITION_OCCURRENCE cdmTable\r\n\t\r\n\t\r\n\t\r\n\tWHERE CONDITION_CONCEPT_ID =   198803\r\n) denominator\r\n;","CHECK_NAME":"plausibleGender","CHECK_LEVEL":"CONCEPT","CHECK_DESCRIPTION":"For a CONCEPT_ID   198803 (Benign prostatic hyperplasia), the number and percent of records associated with patients with an implausible gender (correct gender = Male).","CDM_TABLE_NAME":"CONDITION_OCCURRENCE","CDM_FIELD_NAME":"CONDITION_CONCEPT_ID","CONCEPT_ID":"  198803","SQL_FILE":"concept_plausible_gender.sql","CATEGORY":"Plausibility","SUBCATEGORY":"Atemporal","CONTEXT":"Validation","checkId":2920,"FAILED":0,"THRESHOLD_VALUE":5,"_row":"20.83"},{"NUM_VIOLATED_ROWS":77,"PCT_VIOLATED_ROWS":0.0255,"NUM_DENOMINATOR_ROWS":3020,"EXECUTION_TIME":"1.086968 secs","QUERY_TEXT":"\r\n/*********\r\nCONCEPT LEVEL check:\r\nPLAUSIBLE_GENDER - number of records of a given concept which occur in person with implausible gender for that concept\r\n\r\nParameters used in this template:\r\ncdmDatabaseSchema = cdm_ibm_mdcd_v993.dbo\r\ncdmTableName = CONDITION_OCCURRENCE\r\ncdmFieldName = CONDITION_CONCEPT_ID\r\nconceptId =   198806\r\nplausibleGender = Male\r\n\r\n**********/\r\n\r\n\r\nSELECT num_violated_rows, CASE WHEN denominator.num_rows = 0 THEN 0 ELSE 1.0*num_violated_rows/denominator.num_rows END AS pct_violated_rows, \r\n  denominator.num_rows as num_denominator_rows\r\nFROM\r\n(\r\n\tSELECT COUNT_BIG(*) AS num_violated_rows\r\n\tFROM\r\n\t(\r\n\t\tSELECT cdmTable.* \r\n\t\tFROM cdm_ibm_mdcd_v993.dbo.CONDITION_OCCURRENCE cdmTable\r\n\t\t\tINNER JOIN cdm_ibm_mdcd_v993.dbo.person p\r\n\t\t\tON cdmTable.person_id = p.person_id\r\n\t\t\t\r\n\t\t\t\r\n\t\t\t\r\n\t\tWHERE cdmTable.CONDITION_CONCEPT_ID =   198806\r\n\t\tAND p.gender_concept_id <> 8507 \r\n\t) violated_rows\r\n) violated_row_count,\r\n( \r\n\tSELECT COUNT_BIG(*) AS num_rows\r\n\tFROM cdm_ibm_mdcd_v993.dbo.CONDITION_OCCURRENCE cdmTable\r\n\t\r\n\t\r\n\t\r\n\tWHERE CONDITION_CONCEPT_ID =   198806\r\n) denominator\r\n;","CHECK_NAME":"plausibleGender","CHECK_LEVEL":"CONCEPT","CHECK_DESCRIPTION":"For a CONCEPT_ID   198806 (Abscess of prostate), the number and percent of records associated with patients with an implausible gender (correct gender = Male).","CDM_TABLE_NAME":"CONDITION_OCCURRENCE","CDM_FIELD_NAME":"CONDITION_CONCEPT_ID","CONCEPT_ID":"  198806","SQL_FILE":"concept_plausible_gender.sql","CATEGORY":"Plausibility","SUBCATEGORY":"Atemporal","CONTEXT":"Validation","checkId":2921,"FAILED":0,"THRESHOLD_VALUE":5,"_row":"20.84"},{"NUM_VIOLATED_ROWS":156,"PCT_VIOLATED_ROWS":0.0007,"NUM_DENOMINATOR_ROWS":220604,"EXECUTION_TIME":"0.762972 secs","QUERY_TEXT":"\r\n/*********\r\nCONCEPT LEVEL check:\r\nPLAUSIBLE_GENDER - number of records of a given concept which occur in person with implausible gender for that concept\r\n\r\nParameters used in this template:\r\ncdmDatabaseSchema = cdm_ibm_mdcd_v993.dbo\r\ncdmTableName = CONDITION_OCCURRENCE\r\ncdmFieldName = CONDITION_CONCEPT_ID\r\nconceptId =   199067\r\nplausibleGender = Female\r\n\r\n**********/\r\n\r\n\r\nSELECT num_violated_rows, CASE WHEN denominator.num_rows = 0 THEN 0 ELSE 1.0*num_violated_rows/denominator.num_rows END AS pct_violated_rows, \r\n  denominator.num_rows as num_denominator_rows\r\nFROM\r\n(\r\n\tSELECT COUNT_BIG(*) AS num_violated_rows\r\n\tFROM\r\n\t(\r\n\t\tSELECT cdmTable.* \r\n\t\tFROM cdm_ibm_mdcd_v993.dbo.CONDITION_OCCURRENCE cdmTable\r\n\t\t\tINNER JOIN cdm_ibm_mdcd_v993.dbo.person p\r\n\t\t\tON cdmTable.person_id = p.person_id\r\n\t\t\t\r\n\t\t\t\r\n\t\t\t\r\n\t\tWHERE cdmTable.CONDITION_CONCEPT_ID =   199067\r\n\t\tAND p.gender_concept_id <> 8532 \r\n\t) violated_rows\r\n) violated_row_count,\r\n( \r\n\tSELECT COUNT_BIG(*) AS num_rows\r\n\tFROM cdm_ibm_mdcd_v993.dbo.CONDITION_OCCURRENCE cdmTable\r\n\t\r\n\t\r\n\t\r\n\tWHERE CONDITION_CONCEPT_ID =   199067\r\n) denominator\r\n;","CHECK_NAME":"plausibleGender","CHECK_LEVEL":"CONCEPT","CHECK_DESCRIPTION":"For a CONCEPT_ID   199067 (Female pelvic inflammatory disease), the number and percent of records associated with patients with an implausible gender (correct gender = Female).","CDM_TABLE_NAME":"CONDITION_OCCURRENCE","CDM_FIELD_NAME":"CONDITION_CONCEPT_ID","CONCEPT_ID":"  199067","SQL_FILE":"concept_plausible_gender.sql","CATEGORY":"Plausibility","SUBCATEGORY":"Atemporal","CONTEXT":"Validation","checkId":2922,"FAILED":0,"THRESHOLD_VALUE":5,"_row":"20.85"},{"NUM_VIOLATED_ROWS":19,"PCT_VIOLATED_ROWS":0.0009,"NUM_DENOMINATOR_ROWS":20928,"EXECUTION_TIME":"2.488927 secs","QUERY_TEXT":"\r\n/*********\r\nCONCEPT LEVEL check:\r\nPLAUSIBLE_GENDER - number of records of a given concept which occur in person with implausible gender for that concept\r\n\r\nParameters used in this template:\r\ncdmDatabaseSchema = cdm_ibm_mdcd_v993.dbo\r\ncdmTableName = CONDITION_OCCURRENCE\r\ncdmFieldName = CONDITION_CONCEPT_ID\r\nconceptId =   199078\r\nplausibleGender = Female\r\n\r\n**********/\r\n\r\n\r\nSELECT num_violated_rows, CASE WHEN denominator.num_rows = 0 THEN 0 ELSE 1.0*num_violated_rows/denominator.num_rows END AS pct_violated_rows, \r\n  denominator.num_rows as num_denominator_rows\r\nFROM\r\n(\r\n\tSELECT COUNT_BIG(*) AS num_violated_rows\r\n\tFROM\r\n\t(\r\n\t\tSELECT cdmTable.* \r\n\t\tFROM cdm_ibm_mdcd_v993.dbo.CONDITION_OCCURRENCE cdmTable\r\n\t\t\tINNER JOIN cdm_ibm_mdcd_v993.dbo.person p\r\n\t\t\tON cdmTable.person_id = p.person_id\r\n\t\t\t\r\n\t\t\t\r\n\t\t\t\r\n\t\tWHERE cdmTable.CONDITION_CONCEPT_ID =   199078\r\n\t\tAND p.gender_concept_id <> 8532 \r\n\t) violated_rows\r\n) violated_row_count,\r\n( \r\n\tSELECT COUNT_BIG(*) AS num_rows\r\n\tFROM cdm_ibm_mdcd_v993.dbo.CONDITION_OCCURRENCE cdmTable\r\n\t\r\n\t\r\n\t\r\n\tWHERE CONDITION_CONCEPT_ID =   199078\r\n) denominator\r\n;","CHECK_NAME":"plausibleGender","CHECK_LEVEL":"CONCEPT","CHECK_DESCRIPTION":"For a CONCEPT_ID   199078 (Vaginal wall prolapse), the number and percent of records associated with patients with an implausible gender (correct gender = Female).","CDM_TABLE_NAME":"CONDITION_OCCURRENCE","CDM_FIELD_NAME":"CONDITION_CONCEPT_ID","CONCEPT_ID":"  199078","SQL_FILE":"concept_plausible_gender.sql","CATEGORY":"Plausibility","SUBCATEGORY":"Atemporal","CONTEXT":"Validation","checkId":2923,"FAILED":0,"THRESHOLD_VALUE":5,"_row":"20.86"},{"NUM_VIOLATED_ROWS":21,"PCT_VIOLATED_ROWS":0.0021,"NUM_DENOMINATOR_ROWS":9828,"EXECUTION_TIME":"3.148919 secs","QUERY_TEXT":"\r\n/*********\r\nCONCEPT LEVEL check:\r\nPLAUSIBLE_GENDER - number of records of a given concept which occur in person with implausible gender for that concept\r\n\r\nParameters used in this template:\r\ncdmDatabaseSchema = cdm_ibm_mdcd_v993.dbo\r\ncdmTableName = CONDITION_OCCURRENCE\r\ncdmFieldName = CONDITION_CONCEPT_ID\r\nconceptId =   199752\r\nplausibleGender = Female\r\n\r\n**********/\r\n\r\n\r\nSELECT num_violated_rows, CASE WHEN denominator.num_rows = 0 THEN 0 ELSE 1.0*num_violated_rows/denominator.num_rows END AS pct_violated_rows, \r\n  denominator.num_rows as num_denominator_rows\r\nFROM\r\n(\r\n\tSELECT COUNT_BIG(*) AS num_violated_rows\r\n\tFROM\r\n\t(\r\n\t\tSELECT cdmTable.* \r\n\t\tFROM cdm_ibm_mdcd_v993.dbo.CONDITION_OCCURRENCE cdmTable\r\n\t\t\tINNER JOIN cdm_ibm_mdcd_v993.dbo.person p\r\n\t\t\tON cdmTable.person_id = p.person_id\r\n\t\t\t\r\n\t\t\t\r\n\t\t\t\r\n\t\tWHERE cdmTable.CONDITION_CONCEPT_ID =   199752\r\n\t\tAND p.gender_concept_id <> 8532 \r\n\t) violated_rows\r\n) violated_row_count,\r\n( \r\n\tSELECT COUNT_BIG(*) AS num_rows\r\n\tFROM cdm_ibm_mdcd_v993.dbo.CONDITION_OCCURRENCE cdmTable\r\n\t\r\n\t\r\n\t\r\n\tWHERE CONDITION_CONCEPT_ID =   199752\r\n) denominator\r\n;","CHECK_NAME":"plausibleGender","CHECK_LEVEL":"CONCEPT","CHECK_DESCRIPTION":"For a CONCEPT_ID   199752 (Secondary malignant neoplasm of ovary), the number and percent of records associated with patients with an implausible gender (correct gender = Female).","CDM_TABLE_NAME":"CONDITION_OCCURRENCE","CDM_FIELD_NAME":"CONDITION_CONCEPT_ID","CONCEPT_ID":"  199752","SQL_FILE":"concept_plausible_gender.sql","CATEGORY":"Plausibility","SUBCATEGORY":"Atemporal","CONTEXT":"Validation","checkId":2924,"FAILED":0,"THRESHOLD_VALUE":5,"_row":"20.87"},{"NUM_VIOLATED_ROWS":57,"PCT_VIOLATED_ROWS":0.0009,"NUM_DENOMINATOR_ROWS":65733,"EXECUTION_TIME":"6.831816 secs","QUERY_TEXT":"\r\n/*********\r\nCONCEPT LEVEL check:\r\nPLAUSIBLE_GENDER - number of records of a given concept which occur in person with implausible gender for that concept\r\n\r\nParameters used in this template:\r\ncdmDatabaseSchema = cdm_ibm_mdcd_v993.dbo\r\ncdmTableName = CONDITION_OCCURRENCE\r\ncdmFieldName = CONDITION_CONCEPT_ID\r\nconceptId =   199764\r\nplausibleGender = Female\r\n\r\n**********/\r\n\r\n\r\nSELECT num_violated_rows, CASE WHEN denominator.num_rows = 0 THEN 0 ELSE 1.0*num_violated_rows/denominator.num_rows END AS pct_violated_rows, \r\n  denominator.num_rows as num_denominator_rows\r\nFROM\r\n(\r\n\tSELECT COUNT_BIG(*) AS num_violated_rows\r\n\tFROM\r\n\t(\r\n\t\tSELECT cdmTable.* \r\n\t\tFROM cdm_ibm_mdcd_v993.dbo.CONDITION_OCCURRENCE cdmTable\r\n\t\t\tINNER JOIN cdm_ibm_mdcd_v993.dbo.person p\r\n\t\t\tON cdmTable.person_id = p.person_id\r\n\t\t\t\r\n\t\t\t\r\n\t\t\t\r\n\t\tWHERE cdmTable.CONDITION_CONCEPT_ID =   199764\r\n\t\tAND p.gender_concept_id <> 8532 \r\n\t) violated_rows\r\n) violated_row_count,\r\n( \r\n\tSELECT COUNT_BIG(*) AS num_rows\r\n\tFROM cdm_ibm_mdcd_v993.dbo.CONDITION_OCCURRENCE cdmTable\r\n\t\r\n\t\r\n\t\r\n\tWHERE CONDITION_CONCEPT_ID =   199764\r\n) denominator\r\n;","CHECK_NAME":"plausibleGender","CHECK_LEVEL":"CONCEPT","CHECK_DESCRIPTION":"For a CONCEPT_ID   199764 (Benign neoplasm of ovary), the number and percent of records associated with patients with an implausible gender (correct gender = Female).","CDM_TABLE_NAME":"CONDITION_OCCURRENCE","CDM_FIELD_NAME":"CONDITION_CONCEPT_ID","CONCEPT_ID":"  199764","SQL_FILE":"concept_plausible_gender.sql","CATEGORY":"Plausibility","SUBCATEGORY":"Atemporal","CONTEXT":"Validation","checkId":2925,"FAILED":0,"THRESHOLD_VALUE":5,"_row":"20.88"},{"NUM_VIOLATED_ROWS":78,"PCT_VIOLATED_ROWS":0.0025,"NUM_DENOMINATOR_ROWS":30867,"EXECUTION_TIME":"5.778857 secs","QUERY_TEXT":"\r\n/*********\r\nCONCEPT LEVEL check:\r\nPLAUSIBLE_GENDER - number of records of a given concept which occur in person with implausible gender for that concept\r\n\r\nParameters used in this template:\r\ncdmDatabaseSchema = cdm_ibm_mdcd_v993.dbo\r\ncdmTableName = CONDITION_OCCURRENCE\r\ncdmFieldName = CONDITION_CONCEPT_ID\r\nconceptId =   199876\r\nplausibleGender = Female\r\n\r\n**********/\r\n\r\n\r\nSELECT num_violated_rows, CASE WHEN denominator.num_rows = 0 THEN 0 ELSE 1.0*num_violated_rows/denominator.num_rows END AS pct_violated_rows, \r\n  denominator.num_rows as num_denominator_rows\r\nFROM\r\n(\r\n\tSELECT COUNT_BIG(*) AS num_violated_rows\r\n\tFROM\r\n\t(\r\n\t\tSELECT cdmTable.* \r\n\t\tFROM cdm_ibm_mdcd_v993.dbo.CONDITION_OCCURRENCE cdmTable\r\n\t\t\tINNER JOIN cdm_ibm_mdcd_v993.dbo.person p\r\n\t\t\tON cdmTable.person_id = p.person_id\r\n\t\t\t\r\n\t\t\t\r\n\t\t\t\r\n\t\tWHERE cdmTable.CONDITION_CONCEPT_ID =   199876\r\n\t\tAND p.gender_concept_id <> 8532 \r\n\t) violated_rows\r\n) violated_row_count,\r\n( \r\n\tSELECT COUNT_BIG(*) AS num_rows\r\n\tFROM cdm_ibm_mdcd_v993.dbo.CONDITION_OCCURRENCE cdmTable\r\n\t\r\n\t\r\n\t\r\n\tWHERE CONDITION_CONCEPT_ID =   199876\r\n) denominator\r\n;","CHECK_NAME":"plausibleGender","CHECK_LEVEL":"CONCEPT","CHECK_DESCRIPTION":"For a CONCEPT_ID   199876 (Prolapse of female genital organs), the number and percent of records associated with patients with an implausible gender (correct gender = Female).","CDM_TABLE_NAME":"CONDITION_OCCURRENCE","CDM_FIELD_NAME":"CONDITION_CONCEPT_ID","CONCEPT_ID":"  199876","SQL_FILE":"concept_plausible_gender.sql","CATEGORY":"Plausibility","SUBCATEGORY":"Atemporal","CONTEXT":"Validation","checkId":2926,"FAILED":0,"THRESHOLD_VALUE":5,"_row":"20.89"},{"NUM_VIOLATED_ROWS":8,"PCT_VIOLATED_ROWS":0.0003,"NUM_DENOMINATOR_ROWS":26990,"EXECUTION_TIME":"2.196934 secs","QUERY_TEXT":"\r\n/*********\r\nCONCEPT LEVEL check:\r\nPLAUSIBLE_GENDER - number of records of a given concept which occur in person with implausible gender for that concept\r\n\r\nParameters used in this template:\r\ncdmDatabaseSchema = cdm_ibm_mdcd_v993.dbo\r\ncdmTableName = CONDITION_OCCURRENCE\r\ncdmFieldName = CONDITION_CONCEPT_ID\r\nconceptId =   199877\r\nplausibleGender = Female\r\n\r\n**********/\r\n\r\n\r\nSELECT num_violated_rows, CASE WHEN denominator.num_rows = 0 THEN 0 ELSE 1.0*num_violated_rows/denominator.num_rows END AS pct_violated_rows, \r\n  denominator.num_rows as num_denominator_rows\r\nFROM\r\n(\r\n\tSELECT COUNT_BIG(*) AS num_violated_rows\r\n\tFROM\r\n\t(\r\n\t\tSELECT cdmTable.* \r\n\t\tFROM cdm_ibm_mdcd_v993.dbo.CONDITION_OCCURRENCE cdmTable\r\n\t\t\tINNER JOIN cdm_ibm_mdcd_v993.dbo.person p\r\n\t\t\tON cdmTable.person_id = p.person_id\r\n\t\t\t\r\n\t\t\t\r\n\t\t\t\r\n\t\tWHERE cdmTable.CONDITION_CONCEPT_ID =   199877\r\n\t\tAND p.gender_concept_id <> 8532 \r\n\t) violated_rows\r\n) violated_row_count,\r\n( \r\n\tSELECT COUNT_BIG(*) AS num_rows\r\n\tFROM cdm_ibm_mdcd_v993.dbo.CONDITION_OCCURRENCE cdmTable\r\n\t\r\n\t\r\n\t\r\n\tWHERE CONDITION_CONCEPT_ID =   199877\r\n) denominator\r\n;","CHECK_NAME":"plausibleGender","CHECK_LEVEL":"CONCEPT","CHECK_DESCRIPTION":"For a CONCEPT_ID   199877 (Mucous polyp of cervix), the number and percent of records associated with patients with an implausible gender (correct gender = Female).","CDM_TABLE_NAME":"CONDITION_OCCURRENCE","CDM_FIELD_NAME":"CONDITION_CONCEPT_ID","CONCEPT_ID":"  199877","SQL_FILE":"concept_plausible_gender.sql","CATEGORY":"Plausibility","SUBCATEGORY":"Atemporal","CONTEXT":"Validation","checkId":2927,"FAILED":0,"THRESHOLD_VALUE":5,"_row":"20.90"},{"NUM_VIOLATED_ROWS":0,"PCT_VIOLATED_ROWS":0,"NUM_DENOMINATOR_ROWS":0,"EXECUTION_TIME":"5.171859 secs","QUERY_TEXT":"\r\n/*********\r\nCONCEPT LEVEL check:\r\nPLAUSIBLE_GENDER - number of records of a given concept which occur in person with implausible gender for that concept\r\n\r\nParameters used in this template:\r\ncdmDatabaseSchema = cdm_ibm_mdcd_v993.dbo\r\ncdmTableName = CONDITION_OCCURRENCE\r\ncdmFieldName = CONDITION_CONCEPT_ID\r\nconceptId =   199878\r\nplausibleGender = Female\r\n\r\n**********/\r\n\r\n\r\nSELECT num_violated_rows, CASE WHEN denominator.num_rows = 0 THEN 0 ELSE 1.0*num_violated_rows/denominator.num_rows END AS pct_violated_rows, \r\n  denominator.num_rows as num_denominator_rows\r\nFROM\r\n(\r\n\tSELECT COUNT_BIG(*) AS num_violated_rows\r\n\tFROM\r\n\t(\r\n\t\tSELECT cdmTable.* \r\n\t\tFROM cdm_ibm_mdcd_v993.dbo.CONDITION_OCCURRENCE cdmTable\r\n\t\t\tINNER JOIN cdm_ibm_mdcd_v993.dbo.person p\r\n\t\t\tON cdmTable.person_id = p.person_id\r\n\t\t\t\r\n\t\t\t\r\n\t\t\t\r\n\t\tWHERE cdmTable.CONDITION_CONCEPT_ID =   199878\r\n\t\tAND p.gender_concept_id <> 8532 \r\n\t) violated_rows\r\n) violated_row_count,\r\n( \r\n\tSELECT COUNT_BIG(*) AS num_rows\r\n\tFROM cdm_ibm_mdcd_v993.dbo.CONDITION_OCCURRENCE cdmTable\r\n\t\r\n\t\r\n\t\r\n\tWHERE CONDITION_CONCEPT_ID =   199878\r\n) denominator\r\n;","CHECK_NAME":"plausibleGender","CHECK_LEVEL":"CONCEPT","CHECK_DESCRIPTION":"For a CONCEPT_ID   199878 (Light and infrequent menstruation), the number and percent of records associated with patients with an implausible gender (correct gender = Female).","CDM_TABLE_NAME":"CONDITION_OCCURRENCE","CDM_FIELD_NAME":"CONDITION_CONCEPT_ID","CONCEPT_ID":"  199878","SQL_FILE":"concept_plausible_gender.sql","CATEGORY":"Plausibility","SUBCATEGORY":"Atemporal","CONTEXT":"Validation","checkId":2928,"FAILED":0,"THRESHOLD_VALUE":5,"_row":"20.91"},{"NUM_VIOLATED_ROWS":9,"PCT_VIOLATED_ROWS":0.0004,"NUM_DENOMINATOR_ROWS":22386,"EXECUTION_TIME":"3.948895 secs","QUERY_TEXT":"\r\n/*********\r\nCONCEPT LEVEL check:\r\nPLAUSIBLE_GENDER - number of records of a given concept which occur in person with implausible gender for that concept\r\n\r\nParameters used in this template:\r\ncdmDatabaseSchema = cdm_ibm_mdcd_v993.dbo\r\ncdmTableName = CONDITION_OCCURRENCE\r\ncdmFieldName = CONDITION_CONCEPT_ID\r\nconceptId =   199881\r\nplausibleGender = Female\r\n\r\n**********/\r\n\r\n\r\nSELECT num_violated_rows, CASE WHEN denominator.num_rows = 0 THEN 0 ELSE 1.0*num_violated_rows/denominator.num_rows END AS pct_violated_rows, \r\n  denominator.num_rows as num_denominator_rows\r\nFROM\r\n(\r\n\tSELECT COUNT_BIG(*) AS num_violated_rows\r\n\tFROM\r\n\t(\r\n\t\tSELECT cdmTable.* \r\n\t\tFROM cdm_ibm_mdcd_v993.dbo.CONDITION_OCCURRENCE cdmTable\r\n\t\t\tINNER JOIN cdm_ibm_mdcd_v993.dbo.person p\r\n\t\t\tON cdmTable.person_id = p.person_id\r\n\t\t\t\r\n\t\t\t\r\n\t\t\t\r\n\t\tWHERE cdmTable.CONDITION_CONCEPT_ID =   199881\r\n\t\tAND p.gender_concept_id <> 8532 \r\n\t) violated_rows\r\n) violated_row_count,\r\n( \r\n\tSELECT COUNT_BIG(*) AS num_rows\r\n\tFROM cdm_ibm_mdcd_v993.dbo.CONDITION_OCCURRENCE cdmTable\r\n\t\r\n\t\r\n\t\r\n\tWHERE CONDITION_CONCEPT_ID =   199881\r\n) denominator\r\n;","CHECK_NAME":"plausibleGender","CHECK_LEVEL":"CONCEPT","CHECK_DESCRIPTION":"For a CONCEPT_ID   199881 (Endometriosis of ovary), the number and percent of records associated with patients with an implausible gender (correct gender = Female).","CDM_TABLE_NAME":"CONDITION_OCCURRENCE","CDM_FIELD_NAME":"CONDITION_CONCEPT_ID","CONCEPT_ID":"  199881","SQL_FILE":"concept_plausible_gender.sql","CATEGORY":"Plausibility","SUBCATEGORY":"Atemporal","CONTEXT":"Validation","checkId":2929,"FAILED":0,"THRESHOLD_VALUE":5,"_row":"20.92"},{"NUM_VIOLATED_ROWS":379,"PCT_VIOLATED_ROWS":0.0011,"NUM_DENOMINATOR_ROWS":335771,"EXECUTION_TIME":"1.633966 secs","QUERY_TEXT":"\r\n/*********\r\nCONCEPT LEVEL check:\r\nPLAUSIBLE_GENDER - number of records of a given concept which occur in person with implausible gender for that concept\r\n\r\nParameters used in this template:\r\ncdmDatabaseSchema = cdm_ibm_mdcd_v993.dbo\r\ncdmTableName = CONDITION_OCCURRENCE\r\ncdmFieldName = CONDITION_CONCEPT_ID\r\nconceptId =   200051\r\nplausibleGender = Female\r\n\r\n**********/\r\n\r\n\r\nSELECT num_violated_rows, CASE WHEN denominator.num_rows = 0 THEN 0 ELSE 1.0*num_violated_rows/denominator.num_rows END AS pct_violated_rows, \r\n  denominator.num_rows as num_denominator_rows\r\nFROM\r\n(\r\n\tSELECT COUNT_BIG(*) AS num_violated_rows\r\n\tFROM\r\n\t(\r\n\t\tSELECT cdmTable.* \r\n\t\tFROM cdm_ibm_mdcd_v993.dbo.CONDITION_OCCURRENCE cdmTable\r\n\t\t\tINNER JOIN cdm_ibm_mdcd_v993.dbo.person p\r\n\t\t\tON cdmTable.person_id = p.person_id\r\n\t\t\t\r\n\t\t\t\r\n\t\t\t\r\n\t\tWHERE cdmTable.CONDITION_CONCEPT_ID =   200051\r\n\t\tAND p.gender_concept_id <> 8532 \r\n\t) violated_rows\r\n) violated_row_count,\r\n( \r\n\tSELECT COUNT_BIG(*) AS num_rows\r\n\tFROM cdm_ibm_mdcd_v993.dbo.CONDITION_OCCURRENCE cdmTable\r\n\t\r\n\t\r\n\t\r\n\tWHERE CONDITION_CONCEPT_ID =   200051\r\n) denominator\r\n;","CHECK_NAME":"plausibleGender","CHECK_LEVEL":"CONCEPT","CHECK_DESCRIPTION":"For a CONCEPT_ID   200051 (Primary malignant neoplasm of ovary), the number and percent of records associated with patients with an implausible gender (correct gender = Female).","CDM_TABLE_NAME":"CONDITION_OCCURRENCE","CDM_FIELD_NAME":"CONDITION_CONCEPT_ID","CONCEPT_ID":"  200051","SQL_FILE":"concept_plausible_gender.sql","CATEGORY":"Plausibility","SUBCATEGORY":"Atemporal","CONTEXT":"Validation","checkId":2930,"FAILED":0,"THRESHOLD_VALUE":5,"_row":"20.93"},{"NUM_VIOLATED_ROWS":37,"PCT_VIOLATED_ROWS":0.0032,"NUM_DENOMINATOR_ROWS":11419,"EXECUTION_TIME":"8.324783 secs","QUERY_TEXT":"\r\n/*********\r\nCONCEPT LEVEL check:\r\nPLAUSIBLE_GENDER - number of records of a given concept which occur in person with implausible gender for that concept\r\n\r\nParameters used in this template:\r\ncdmDatabaseSchema = cdm_ibm_mdcd_v993.dbo\r\ncdmTableName = CONDITION_OCCURRENCE\r\ncdmFieldName = CONDITION_CONCEPT_ID\r\nconceptId =   200052\r\nplausibleGender = Female\r\n\r\n**********/\r\n\r\n\r\nSELECT num_violated_rows, CASE WHEN denominator.num_rows = 0 THEN 0 ELSE 1.0*num_violated_rows/denominator.num_rows END AS pct_violated_rows, \r\n  denominator.num_rows as num_denominator_rows\r\nFROM\r\n(\r\n\tSELECT COUNT_BIG(*) AS num_violated_rows\r\n\tFROM\r\n\t(\r\n\t\tSELECT cdmTable.* \r\n\t\tFROM cdm_ibm_mdcd_v993.dbo.CONDITION_OCCURRENCE cdmTable\r\n\t\t\tINNER JOIN cdm_ibm_mdcd_v993.dbo.person p\r\n\t\t\tON cdmTable.person_id = p.person_id\r\n\t\t\t\r\n\t\t\t\r\n\t\t\t\r\n\t\tWHERE cdmTable.CONDITION_CONCEPT_ID =   200052\r\n\t\tAND p.gender_concept_id <> 8532 \r\n\t) violated_rows\r\n) violated_row_count,\r\n( \r\n\tSELECT COUNT_BIG(*) AS num_rows\r\n\tFROM cdm_ibm_mdcd_v993.dbo.CONDITION_OCCURRENCE cdmTable\r\n\t\r\n\t\r\n\t\r\n\tWHERE CONDITION_CONCEPT_ID =   200052\r\n) denominator\r\n;","CHECK_NAME":"plausibleGender","CHECK_LEVEL":"CONCEPT","CHECK_DESCRIPTION":"For a CONCEPT_ID   200052 (Primary malignant neoplasm of uterine adnexa), the number and percent of records associated with patients with an implausible gender (correct gender = Female).","CDM_TABLE_NAME":"CONDITION_OCCURRENCE","CDM_FIELD_NAME":"CONDITION_CONCEPT_ID","CONCEPT_ID":"  200052","SQL_FILE":"concept_plausible_gender.sql","CATEGORY":"Plausibility","SUBCATEGORY":"Atemporal","CONTEXT":"Validation","checkId":2931,"FAILED":0,"THRESHOLD_VALUE":5,"_row":"20.94"},{"NUM_VIOLATED_ROWS":13,"PCT_VIOLATED_ROWS":0.0105,"NUM_DENOMINATOR_ROWS":1235,"EXECUTION_TIME":"6.459831 secs","QUERY_TEXT":"\r\n/*********\r\nCONCEPT LEVEL check:\r\nPLAUSIBLE_GENDER - number of records of a given concept which occur in person with implausible gender for that concept\r\n\r\nParameters used in this template:\r\ncdmDatabaseSchema = cdm_ibm_mdcd_v993.dbo\r\ncdmTableName = CONDITION_OCCURRENCE\r\ncdmFieldName = CONDITION_CONCEPT_ID\r\nconceptId =   200147\r\nplausibleGender = Male\r\n\r\n**********/\r\n\r\n\r\nSELECT num_violated_rows, CASE WHEN denominator.num_rows = 0 THEN 0 ELSE 1.0*num_violated_rows/denominator.num_rows END AS pct_violated_rows, \r\n  denominator.num_rows as num_denominator_rows\r\nFROM\r\n(\r\n\tSELECT COUNT_BIG(*) AS num_violated_rows\r\n\tFROM\r\n\t(\r\n\t\tSELECT cdmTable.* \r\n\t\tFROM cdm_ibm_mdcd_v993.dbo.CONDITION_OCCURRENCE cdmTable\r\n\t\t\tINNER JOIN cdm_ibm_mdcd_v993.dbo.person p\r\n\t\t\tON cdmTable.person_id = p.person_id\r\n\t\t\t\r\n\t\t\t\r\n\t\t\t\r\n\t\tWHERE cdmTable.CONDITION_CONCEPT_ID =   200147\r\n\t\tAND p.gender_concept_id <> 8507 \r\n\t) violated_rows\r\n) violated_row_count,\r\n( \r\n\tSELECT COUNT_BIG(*) AS num_rows\r\n\tFROM cdm_ibm_mdcd_v993.dbo.CONDITION_OCCURRENCE cdmTable\r\n\t\r\n\t\r\n\t\r\n\tWHERE CONDITION_CONCEPT_ID =   200147\r\n) denominator\r\n;","CHECK_NAME":"plausibleGender","CHECK_LEVEL":"CONCEPT","CHECK_DESCRIPTION":"For a CONCEPT_ID   200147 (Atrophy of prostate), the number and percent of records associated with patients with an implausible gender (correct gender = Male).","CDM_TABLE_NAME":"CONDITION_OCCURRENCE","CDM_FIELD_NAME":"CONDITION_CONCEPT_ID","CONCEPT_ID":"  200147","SQL_FILE":"concept_plausible_gender.sql","CATEGORY":"Plausibility","SUBCATEGORY":"Atemporal","CONTEXT":"Validation","checkId":2932,"FAILED":0,"THRESHOLD_VALUE":5,"_row":"20.95"},{"NUM_VIOLATED_ROWS":230,"PCT_VIOLATED_ROWS":0.0071,"NUM_DENOMINATOR_ROWS":32614,"EXECUTION_TIME":"5.990839 secs","QUERY_TEXT":"\r\n/*********\r\nCONCEPT LEVEL check:\r\nPLAUSIBLE_GENDER - number of records of a given concept which occur in person with implausible gender for that concept\r\n\r\nParameters used in this template:\r\ncdmDatabaseSchema = cdm_ibm_mdcd_v993.dbo\r\ncdmTableName = CONDITION_OCCURRENCE\r\ncdmFieldName = CONDITION_CONCEPT_ID\r\nconceptId =   200445\r\nplausibleGender = Male\r\n\r\n**********/\r\n\r\n\r\nSELECT num_violated_rows, CASE WHEN denominator.num_rows = 0 THEN 0 ELSE 1.0*num_violated_rows/denominator.num_rows END AS pct_violated_rows, \r\n  denominator.num_rows as num_denominator_rows\r\nFROM\r\n(\r\n\tSELECT COUNT_BIG(*) AS num_violated_rows\r\n\tFROM\r\n\t(\r\n\t\tSELECT cdmTable.* \r\n\t\tFROM cdm_ibm_mdcd_v993.dbo.CONDITION_OCCURRENCE cdmTable\r\n\t\t\tINNER JOIN cdm_ibm_mdcd_v993.dbo.person p\r\n\t\t\tON cdmTable.person_id = p.person_id\r\n\t\t\t\r\n\t\t\t\r\n\t\t\t\r\n\t\tWHERE cdmTable.CONDITION_CONCEPT_ID =   200445\r\n\t\tAND p.gender_concept_id <> 8507 \r\n\t) violated_rows\r\n) violated_row_count,\r\n( \r\n\tSELECT COUNT_BIG(*) AS num_rows\r\n\tFROM cdm_ibm_mdcd_v993.dbo.CONDITION_OCCURRENCE cdmTable\r\n\t\r\n\t\r\n\t\r\n\tWHERE CONDITION_CONCEPT_ID =   200445\r\n) denominator\r\n;","CHECK_NAME":"plausibleGender","CHECK_LEVEL":"CONCEPT","CHECK_DESCRIPTION":"For a CONCEPT_ID   200445 (Chronic prostatitis), the number and percent of records associated with patients with an implausible gender (correct gender = Male).","CDM_TABLE_NAME":"CONDITION_OCCURRENCE","CDM_FIELD_NAME":"CONDITION_CONCEPT_ID","CONCEPT_ID":"  200445","SQL_FILE":"concept_plausible_gender.sql","CATEGORY":"Plausibility","SUBCATEGORY":"Atemporal","CONTEXT":"Validation","checkId":2933,"FAILED":0,"THRESHOLD_VALUE":5,"_row":"20.96"},{"NUM_VIOLATED_ROWS":655,"PCT_VIOLATED_ROWS":0.0035,"NUM_DENOMINATOR_ROWS":188384,"EXECUTION_TIME":"3.206904 secs","QUERY_TEXT":"\r\n/*********\r\nCONCEPT LEVEL check:\r\nPLAUSIBLE_GENDER - number of records of a given concept which occur in person with implausible gender for that concept\r\n\r\nParameters used in this template:\r\ncdmDatabaseSchema = cdm_ibm_mdcd_v993.dbo\r\ncdmTableName = CONDITION_OCCURRENCE\r\ncdmFieldName = CONDITION_CONCEPT_ID\r\nconceptId =   200452\r\nplausibleGender = Female\r\n\r\n**********/\r\n\r\n\r\nSELECT num_violated_rows, CASE WHEN denominator.num_rows = 0 THEN 0 ELSE 1.0*num_violated_rows/denominator.num_rows END AS pct_violated_rows, \r\n  denominator.num_rows as num_denominator_rows\r\nFROM\r\n(\r\n\tSELECT COUNT_BIG(*) AS num_violated_rows\r\n\tFROM\r\n\t(\r\n\t\tSELECT cdmTable.* \r\n\t\tFROM cdm_ibm_mdcd_v993.dbo.CONDITION_OCCURRENCE cdmTable\r\n\t\t\tINNER JOIN cdm_ibm_mdcd_v993.dbo.person p\r\n\t\t\tON cdmTable.person_id = p.person_id\r\n\t\t\t\r\n\t\t\t\r\n\t\t\t\r\n\t\tWHERE cdmTable.CONDITION_CONCEPT_ID =   200452\r\n\t\tAND p.gender_concept_id <> 8532 \r\n\t) violated_rows\r\n) violated_row_count,\r\n( \r\n\tSELECT COUNT_BIG(*) AS num_rows\r\n\tFROM cdm_ibm_mdcd_v993.dbo.CONDITION_OCCURRENCE cdmTable\r\n\t\r\n\t\r\n\t\r\n\tWHERE CONDITION_CONCEPT_ID =   200452\r\n) denominator\r\n;","CHECK_NAME":"plausibleGender","CHECK_LEVEL":"CONCEPT","CHECK_DESCRIPTION":"For a CONCEPT_ID   200452 (Disorder of female genital organs), the number and percent of records associated with patients with an implausible gender (correct gender = Female).","CDM_TABLE_NAME":"CONDITION_OCCURRENCE","CDM_FIELD_NAME":"CONDITION_CONCEPT_ID","CONCEPT_ID":"  200452","SQL_FILE":"concept_plausible_gender.sql","CATEGORY":"Plausibility","SUBCATEGORY":"Atemporal","CONTEXT":"Validation","checkId":2934,"FAILED":0,"THRESHOLD_VALUE":5,"_row":"20.97"},{"NUM_VIOLATED_ROWS":35,"PCT_VIOLATED_ROWS":0.0003,"NUM_DENOMINATOR_ROWS":107847,"EXECUTION_TIME":"2.653933 secs","QUERY_TEXT":"\r\n/*********\r\nCONCEPT LEVEL check:\r\nPLAUSIBLE_GENDER - number of records of a given concept which occur in person with implausible gender for that concept\r\n\r\nParameters used in this template:\r\ncdmDatabaseSchema = cdm_ibm_mdcd_v993.dbo\r\ncdmTableName = CONDITION_OCCURRENCE\r\ncdmFieldName = CONDITION_CONCEPT_ID\r\nconceptId =   200461\r\nplausibleGender = Female\r\n\r\n**********/\r\n\r\n\r\nSELECT num_violated_rows, CASE WHEN denominator.num_rows = 0 THEN 0 ELSE 1.0*num_violated_rows/denominator.num_rows END AS pct_violated_rows, \r\n  denominator.num_rows as num_denominator_rows\r\nFROM\r\n(\r\n\tSELECT COUNT_BIG(*) AS num_violated_rows\r\n\tFROM\r\n\t(\r\n\t\tSELECT cdmTable.* \r\n\t\tFROM cdm_ibm_mdcd_v993.dbo.CONDITION_OCCURRENCE cdmTable\r\n\t\t\tINNER JOIN cdm_ibm_mdcd_v993.dbo.person p\r\n\t\t\tON cdmTable.person_id = p.person_id\r\n\t\t\t\r\n\t\t\t\r\n\t\t\t\r\n\t\tWHERE cdmTable.CONDITION_CONCEPT_ID =   200461\r\n\t\tAND p.gender_concept_id <> 8532 \r\n\t) violated_rows\r\n) violated_row_count,\r\n( \r\n\tSELECT COUNT_BIG(*) AS num_rows\r\n\tFROM cdm_ibm_mdcd_v993.dbo.CONDITION_OCCURRENCE cdmTable\r\n\t\r\n\t\r\n\t\r\n\tWHERE CONDITION_CONCEPT_ID =   200461\r\n) denominator\r\n;","CHECK_NAME":"plausibleGender","CHECK_LEVEL":"CONCEPT","CHECK_DESCRIPTION":"For a CONCEPT_ID   200461 (Endometriosis of uterus), the number and percent of records associated with patients with an implausible gender (correct gender = Female).","CDM_TABLE_NAME":"CONDITION_OCCURRENCE","CDM_FIELD_NAME":"CONDITION_CONCEPT_ID","CONCEPT_ID":"  200461","SQL_FILE":"concept_plausible_gender.sql","CATEGORY":"Plausibility","SUBCATEGORY":"Atemporal","CONTEXT":"Validation","checkId":2935,"FAILED":0,"THRESHOLD_VALUE":5,"_row":"20.98"},{"NUM_VIOLATED_ROWS":57,"PCT_VIOLATED_ROWS":0.0876,"NUM_DENOMINATOR_ROWS":651,"EXECUTION_TIME":"3.230914 secs","QUERY_TEXT":"\r\n/*********\r\nCONCEPT LEVEL check:\r\nPLAUSIBLE_GENDER - number of records of a given concept which occur in person with implausible gender for that concept\r\n\r\nParameters used in this template:\r\ncdmDatabaseSchema = cdm_ibm_mdcd_v993.dbo\r\ncdmTableName = CONDITION_OCCURRENCE\r\ncdmFieldName = CONDITION_CONCEPT_ID\r\nconceptId =   200670\r\nplausibleGender = Male\r\n\r\n**********/\r\n\r\n\r\nSELECT num_violated_rows, CASE WHEN denominator.num_rows = 0 THEN 0 ELSE 1.0*num_violated_rows/denominator.num_rows END AS pct_violated_rows, \r\n  denominator.num_rows as num_denominator_rows\r\nFROM\r\n(\r\n\tSELECT COUNT_BIG(*) AS num_violated_rows\r\n\tFROM\r\n\t(\r\n\t\tSELECT cdmTable.* \r\n\t\tFROM cdm_ibm_mdcd_v993.dbo.CONDITION_OCCURRENCE cdmTable\r\n\t\t\tINNER JOIN cdm_ibm_mdcd_v993.dbo.person p\r\n\t\t\tON cdmTable.person_id = p.person_id\r\n\t\t\t\r\n\t\t\t\r\n\t\t\t\r\n\t\tWHERE cdmTable.CONDITION_CONCEPT_ID =   200670\r\n\t\tAND p.gender_concept_id <> 8507 \r\n\t) violated_rows\r\n) violated_row_count,\r\n( \r\n\tSELECT COUNT_BIG(*) AS num_rows\r\n\tFROM cdm_ibm_mdcd_v993.dbo.CONDITION_OCCURRENCE cdmTable\r\n\t\r\n\t\r\n\t\r\n\tWHERE CONDITION_CONCEPT_ID =   200670\r\n) denominator\r\n;","CHECK_NAME":"plausibleGender","CHECK_LEVEL":"CONCEPT","CHECK_DESCRIPTION":"For a CONCEPT_ID   200670 (Benign neoplasm of male genital organ), the number and percent of records associated with patients with an implausible gender (correct gender = Male).","CDM_TABLE_NAME":"CONDITION_OCCURRENCE","CDM_FIELD_NAME":"CONDITION_CONCEPT_ID","CONCEPT_ID":"  200670","SQL_FILE":"concept_plausible_gender.sql","CATEGORY":"Plausibility","SUBCATEGORY":"Atemporal","CONTEXT":"Validation","checkId":2936,"FAILED":1,"THRESHOLD_VALUE":5,"_row":"20.99"},{"NUM_VIOLATED_ROWS":19,"PCT_VIOLATED_ROWS":0.001,"NUM_DENOMINATOR_ROWS":18286,"EXECUTION_TIME":"2.705921 secs","QUERY_TEXT":"\r\n/*********\r\nCONCEPT LEVEL check:\r\nPLAUSIBLE_GENDER - number of records of a given concept which occur in person with implausible gender for that concept\r\n\r\nParameters used in this template:\r\ncdmDatabaseSchema = cdm_ibm_mdcd_v993.dbo\r\ncdmTableName = CONDITION_OCCURRENCE\r\ncdmFieldName = CONDITION_CONCEPT_ID\r\nconceptId =   200675\r\nplausibleGender = Female\r\n\r\n**********/\r\n\r\n\r\nSELECT num_violated_rows, CASE WHEN denominator.num_rows = 0 THEN 0 ELSE 1.0*num_violated_rows/denominator.num_rows END AS pct_violated_rows, \r\n  denominator.num_rows as num_denominator_rows\r\nFROM\r\n(\r\n\tSELECT COUNT_BIG(*) AS num_violated_rows\r\n\tFROM\r\n\t(\r\n\t\tSELECT cdmTable.* \r\n\t\tFROM cdm_ibm_mdcd_v993.dbo.CONDITION_OCCURRENCE cdmTable\r\n\t\t\tINNER JOIN cdm_ibm_mdcd_v993.dbo.person p\r\n\t\t\tON cdmTable.person_id = p.person_id\r\n\t\t\t\r\n\t\t\t\r\n\t\t\t\r\n\t\tWHERE cdmTable.CONDITION_CONCEPT_ID =   200675\r\n\t\tAND p.gender_concept_id <> 8532 \r\n\t) violated_rows\r\n) violated_row_count,\r\n( \r\n\tSELECT COUNT_BIG(*) AS num_rows\r\n\tFROM cdm_ibm_mdcd_v993.dbo.CONDITION_OCCURRENCE cdmTable\r\n\t\r\n\t\r\n\t\r\n\tWHERE CONDITION_CONCEPT_ID =   200675\r\n) denominator\r\n;","CHECK_NAME":"plausibleGender","CHECK_LEVEL":"CONCEPT","CHECK_DESCRIPTION":"For a CONCEPT_ID   200675 (Neoplasm of uncertain behavior of ovary), the number and percent of records associated with patients with an implausible gender (correct gender = Female).","CDM_TABLE_NAME":"CONDITION_OCCURRENCE","CDM_FIELD_NAME":"CONDITION_CONCEPT_ID","CONCEPT_ID":"  200675","SQL_FILE":"concept_plausible_gender.sql","CATEGORY":"Plausibility","SUBCATEGORY":"Atemporal","CONTEXT":"Validation","checkId":2937,"FAILED":0,"THRESHOLD_VALUE":5,"_row":"20.100"},{"NUM_VIOLATED_ROWS":18,"PCT_VIOLATED_ROWS":0.0005,"NUM_DENOMINATOR_ROWS":35154,"EXECUTION_TIME":"3.314900 secs","QUERY_TEXT":"\r\n/*********\r\nCONCEPT LEVEL check:\r\nPLAUSIBLE_GENDER - number of records of a given concept which occur in person with implausible gender for that concept\r\n\r\nParameters used in this template:\r\ncdmDatabaseSchema = cdm_ibm_mdcd_v993.dbo\r\ncdmTableName = CONDITION_OCCURRENCE\r\ncdmFieldName = CONDITION_CONCEPT_ID\r\nconceptId =   200775\r\nplausibleGender = Female\r\n\r\n**********/\r\n\r\n\r\nSELECT num_violated_rows, CASE WHEN denominator.num_rows = 0 THEN 0 ELSE 1.0*num_violated_rows/denominator.num_rows END AS pct_violated_rows, \r\n  denominator.num_rows as num_denominator_rows\r\nFROM\r\n(\r\n\tSELECT COUNT_BIG(*) AS num_violated_rows\r\n\tFROM\r\n\t(\r\n\t\tSELECT cdmTable.* \r\n\t\tFROM cdm_ibm_mdcd_v993.dbo.CONDITION_OCCURRENCE cdmTable\r\n\t\t\tINNER JOIN cdm_ibm_mdcd_v993.dbo.person p\r\n\t\t\tON cdmTable.person_id = p.person_id\r\n\t\t\t\r\n\t\t\t\r\n\t\t\t\r\n\t\tWHERE cdmTable.CONDITION_CONCEPT_ID =   200775\r\n\t\tAND p.gender_concept_id <> 8532 \r\n\t) violated_rows\r\n) violated_row_count,\r\n( \r\n\tSELECT COUNT_BIG(*) AS num_rows\r\n\tFROM cdm_ibm_mdcd_v993.dbo.CONDITION_OCCURRENCE cdmTable\r\n\t\r\n\t\r\n\t\r\n\tWHERE CONDITION_CONCEPT_ID =   200775\r\n) denominator\r\n;","CHECK_NAME":"plausibleGender","CHECK_LEVEL":"CONCEPT","CHECK_DESCRIPTION":"For a CONCEPT_ID   200775 (Endometrial hyperplasia), the number and percent of records associated with patients with an implausible gender (correct gender = Female).","CDM_TABLE_NAME":"CONDITION_OCCURRENCE","CDM_FIELD_NAME":"CONDITION_CONCEPT_ID","CONCEPT_ID":"  200775","SQL_FILE":"concept_plausible_gender.sql","CATEGORY":"Plausibility","SUBCATEGORY":"Atemporal","CONTEXT":"Validation","checkId":2938,"FAILED":0,"THRESHOLD_VALUE":5,"_row":"20.101"},{"NUM_VIOLATED_ROWS":73,"PCT_VIOLATED_ROWS":0.0007,"NUM_DENOMINATOR_ROWS":102861,"EXECUTION_TIME":"0.875984 secs","QUERY_TEXT":"\r\n/*********\r\nCONCEPT LEVEL check:\r\nPLAUSIBLE_GENDER - number of records of a given concept which occur in person with implausible gender for that concept\r\n\r\nParameters used in this template:\r\ncdmDatabaseSchema = cdm_ibm_mdcd_v993.dbo\r\ncdmTableName = CONDITION_OCCURRENCE\r\ncdmFieldName = CONDITION_CONCEPT_ID\r\nconceptId =   200779\r\nplausibleGender = Female\r\n\r\n**********/\r\n\r\n\r\nSELECT num_violated_rows, CASE WHEN denominator.num_rows = 0 THEN 0 ELSE 1.0*num_violated_rows/denominator.num_rows END AS pct_violated_rows, \r\n  denominator.num_rows as num_denominator_rows\r\nFROM\r\n(\r\n\tSELECT COUNT_BIG(*) AS num_violated_rows\r\n\tFROM\r\n\t(\r\n\t\tSELECT cdmTable.* \r\n\t\tFROM cdm_ibm_mdcd_v993.dbo.CONDITION_OCCURRENCE cdmTable\r\n\t\t\tINNER JOIN cdm_ibm_mdcd_v993.dbo.person p\r\n\t\t\tON cdmTable.person_id = p.person_id\r\n\t\t\t\r\n\t\t\t\r\n\t\t\t\r\n\t\tWHERE cdmTable.CONDITION_CONCEPT_ID =   200779\r\n\t\tAND p.gender_concept_id <> 8532 \r\n\t) violated_rows\r\n) violated_row_count,\r\n( \r\n\tSELECT COUNT_BIG(*) AS num_rows\r\n\tFROM cdm_ibm_mdcd_v993.dbo.CONDITION_OCCURRENCE cdmTable\r\n\t\r\n\t\r\n\t\r\n\tWHERE CONDITION_CONCEPT_ID =   200779\r\n) denominator\r\n;","CHECK_NAME":"plausibleGender","CHECK_LEVEL":"CONCEPT","CHECK_DESCRIPTION":"For a CONCEPT_ID   200779 (Polyp of corpus uteri), the number and percent of records associated with patients with an implausible gender (correct gender = Female).","CDM_TABLE_NAME":"CONDITION_OCCURRENCE","CDM_FIELD_NAME":"CONDITION_CONCEPT_ID","CONCEPT_ID":"  200779","SQL_FILE":"concept_plausible_gender.sql","CATEGORY":"Plausibility","SUBCATEGORY":"Atemporal","CONTEXT":"Validation","checkId":2939,"FAILED":0,"THRESHOLD_VALUE":5,"_row":"20.102"},{"NUM_VIOLATED_ROWS":56,"PCT_VIOLATED_ROWS":0.0008,"NUM_DENOMINATOR_ROWS":67699,"EXECUTION_TIME":"0.984970 secs","QUERY_TEXT":"\r\n/*********\r\nCONCEPT LEVEL check:\r\nPLAUSIBLE_GENDER - number of records of a given concept which occur in person with implausible gender for that concept\r\n\r\nParameters used in this template:\r\ncdmDatabaseSchema = cdm_ibm_mdcd_v993.dbo\r\ncdmTableName = CONDITION_OCCURRENCE\r\ncdmFieldName = CONDITION_CONCEPT_ID\r\nconceptId =   200780\r\nplausibleGender = Female\r\n\r\n**********/\r\n\r\n\r\nSELECT num_violated_rows, CASE WHEN denominator.num_rows = 0 THEN 0 ELSE 1.0*num_violated_rows/denominator.num_rows END AS pct_violated_rows, \r\n  denominator.num_rows as num_denominator_rows\r\nFROM\r\n(\r\n\tSELECT COUNT_BIG(*) AS num_violated_rows\r\n\tFROM\r\n\t(\r\n\t\tSELECT cdmTable.* \r\n\t\tFROM cdm_ibm_mdcd_v993.dbo.CONDITION_OCCURRENCE cdmTable\r\n\t\t\tINNER JOIN cdm_ibm_mdcd_v993.dbo.person p\r\n\t\t\tON cdmTable.person_id = p.person_id\r\n\t\t\t\r\n\t\t\t\r\n\t\t\t\r\n\t\tWHERE cdmTable.CONDITION_CONCEPT_ID =   200780\r\n\t\tAND p.gender_concept_id <> 8532 \r\n\t) violated_rows\r\n) violated_row_count,\r\n( \r\n\tSELECT COUNT_BIG(*) AS num_rows\r\n\tFROM cdm_ibm_mdcd_v993.dbo.CONDITION_OCCURRENCE cdmTable\r\n\t\r\n\t\r\n\t\r\n\tWHERE CONDITION_CONCEPT_ID =   200780\r\n) denominator\r\n;","CHECK_NAME":"plausibleGender","CHECK_LEVEL":"CONCEPT","CHECK_DESCRIPTION":"For a CONCEPT_ID   200780 (Disorder of uterus), the number and percent of records associated with patients with an implausible gender (correct gender = Female).","CDM_TABLE_NAME":"CONDITION_OCCURRENCE","CDM_FIELD_NAME":"CONDITION_CONCEPT_ID","CONCEPT_ID":"  200780","SQL_FILE":"concept_plausible_gender.sql","CATEGORY":"Plausibility","SUBCATEGORY":"Atemporal","CONTEXT":"Validation","checkId":2940,"FAILED":0,"THRESHOLD_VALUE":5,"_row":"20.103"},{"NUM_VIOLATED_ROWS":953,"PCT_VIOLATED_ROWS":0.0008,"NUM_DENOMINATOR_ROWS":1183087,"EXECUTION_TIME":"0.748974 secs","QUERY_TEXT":"\r\n/*********\r\nCONCEPT LEVEL check:\r\nPLAUSIBLE_GENDER - number of records of a given concept which occur in person with implausible gender for that concept\r\n\r\nParameters used in this template:\r\ncdmDatabaseSchema = cdm_ibm_mdcd_v993.dbo\r\ncdmTableName = CONDITION_OCCURRENCE\r\ncdmFieldName = CONDITION_CONCEPT_ID\r\nconceptId =   200962\r\nplausibleGender = Male\r\n\r\n**********/\r\n\r\n\r\nSELECT num_violated_rows, CASE WHEN denominator.num_rows = 0 THEN 0 ELSE 1.0*num_violated_rows/denominator.num_rows END AS pct_violated_rows, \r\n  denominator.num_rows as num_denominator_rows\r\nFROM\r\n(\r\n\tSELECT COUNT_BIG(*) AS num_violated_rows\r\n\tFROM\r\n\t(\r\n\t\tSELECT cdmTable.* \r\n\t\tFROM cdm_ibm_mdcd_v993.dbo.CONDITION_OCCURRENCE cdmTable\r\n\t\t\tINNER JOIN cdm_ibm_mdcd_v993.dbo.person p\r\n\t\t\tON cdmTable.person_id = p.person_id\r\n\t\t\t\r\n\t\t\t\r\n\t\t\t\r\n\t\tWHERE cdmTable.CONDITION_CONCEPT_ID =   200962\r\n\t\tAND p.gender_concept_id <> 8507 \r\n\t) violated_rows\r\n) violated_row_count,\r\n( \r\n\tSELECT COUNT_BIG(*) AS num_rows\r\n\tFROM cdm_ibm_mdcd_v993.dbo.CONDITION_OCCURRENCE cdmTable\r\n\t\r\n\t\r\n\t\r\n\tWHERE CONDITION_CONCEPT_ID =   200962\r\n) denominator\r\n;","CHECK_NAME":"plausibleGender","CHECK_LEVEL":"CONCEPT","CHECK_DESCRIPTION":"For a CONCEPT_ID   200962 (Primary malignant neoplasm of prostate), the number and percent of records associated with patients with an implausible gender (correct gender = Male).","CDM_TABLE_NAME":"CONDITION_OCCURRENCE","CDM_FIELD_NAME":"CONDITION_CONCEPT_ID","CONCEPT_ID":"  200962","SQL_FILE":"concept_plausible_gender.sql","CATEGORY":"Plausibility","SUBCATEGORY":"Atemporal","CONTEXT":"Validation","checkId":2941,"FAILED":0,"THRESHOLD_VALUE":5,"_row":"20.104"},{"NUM_VIOLATED_ROWS":39,"PCT_VIOLATED_ROWS":0.001,"NUM_DENOMINATOR_ROWS":37802,"EXECUTION_TIME":"1.038969 secs","QUERY_TEXT":"\r\n/*********\r\nCONCEPT LEVEL check:\r\nPLAUSIBLE_GENDER - number of records of a given concept which occur in person with implausible gender for that concept\r\n\r\nParameters used in this template:\r\ncdmDatabaseSchema = cdm_ibm_mdcd_v993.dbo\r\ncdmTableName = CONDITION_OCCURRENCE\r\ncdmFieldName = CONDITION_CONCEPT_ID\r\nconceptId =   200970\r\nplausibleGender = Male\r\n\r\n**********/\r\n\r\n\r\nSELECT num_violated_rows, CASE WHEN denominator.num_rows = 0 THEN 0 ELSE 1.0*num_violated_rows/denominator.num_rows END AS pct_violated_rows, \r\n  denominator.num_rows as num_denominator_rows\r\nFROM\r\n(\r\n\tSELECT COUNT_BIG(*) AS num_violated_rows\r\n\tFROM\r\n\t(\r\n\t\tSELECT cdmTable.* \r\n\t\tFROM cdm_ibm_mdcd_v993.dbo.CONDITION_OCCURRENCE cdmTable\r\n\t\t\tINNER JOIN cdm_ibm_mdcd_v993.dbo.person p\r\n\t\t\tON cdmTable.person_id = p.person_id\r\n\t\t\t\r\n\t\t\t\r\n\t\t\t\r\n\t\tWHERE cdmTable.CONDITION_CONCEPT_ID =   200970\r\n\t\tAND p.gender_concept_id <> 8507 \r\n\t) violated_rows\r\n) violated_row_count,\r\n( \r\n\tSELECT COUNT_BIG(*) AS num_rows\r\n\tFROM cdm_ibm_mdcd_v993.dbo.CONDITION_OCCURRENCE cdmTable\r\n\t\r\n\t\r\n\t\r\n\tWHERE CONDITION_CONCEPT_ID =   200970\r\n) denominator\r\n;","CHECK_NAME":"plausibleGender","CHECK_LEVEL":"CONCEPT","CHECK_DESCRIPTION":"For a CONCEPT_ID   200970 (Carcinoma in situ of prostate), the number and percent of records associated with patients with an implausible gender (correct gender = Male).","CDM_TABLE_NAME":"CONDITION_OCCURRENCE","CDM_FIELD_NAME":"CONDITION_CONCEPT_ID","CONCEPT_ID":"  200970","SQL_FILE":"concept_plausible_gender.sql","CATEGORY":"Plausibility","SUBCATEGORY":"Atemporal","CONTEXT":"Validation","checkId":2942,"FAILED":0,"THRESHOLD_VALUE":5,"_row":"20.105"},{"NUM_VIOLATED_ROWS":893,"PCT_VIOLATED_ROWS":0.002,"NUM_DENOMINATOR_ROWS":443712,"EXECUTION_TIME":"5.834843 secs","QUERY_TEXT":"\r\n/*********\r\nCONCEPT LEVEL check:\r\nPLAUSIBLE_GENDER - number of records of a given concept which occur in person with implausible gender for that concept\r\n\r\nParameters used in this template:\r\ncdmDatabaseSchema = cdm_ibm_mdcd_v993.dbo\r\ncdmTableName = CONDITION_OCCURRENCE\r\ncdmFieldName = CONDITION_CONCEPT_ID\r\nconceptId =   201072\r\nplausibleGender = Male\r\n\r\n**********/\r\n\r\n\r\nSELECT num_violated_rows, CASE WHEN denominator.num_rows = 0 THEN 0 ELSE 1.0*num_violated_rows/denominator.num_rows END AS pct_violated_rows, \r\n  denominator.num_rows as num_denominator_rows\r\nFROM\r\n(\r\n\tSELECT COUNT_BIG(*) AS num_violated_rows\r\n\tFROM\r\n\t(\r\n\t\tSELECT cdmTable.* \r\n\t\tFROM cdm_ibm_mdcd_v993.dbo.CONDITION_OCCURRENCE cdmTable\r\n\t\t\tINNER JOIN cdm_ibm_mdcd_v993.dbo.person p\r\n\t\t\tON cdmTable.person_id = p.person_id\r\n\t\t\t\r\n\t\t\t\r\n\t\t\t\r\n\t\tWHERE cdmTable.CONDITION_CONCEPT_ID =   201072\r\n\t\tAND p.gender_concept_id <> 8507 \r\n\t) violated_rows\r\n) violated_row_count,\r\n( \r\n\tSELECT COUNT_BIG(*) AS num_rows\r\n\tFROM cdm_ibm_mdcd_v993.dbo.CONDITION_OCCURRENCE cdmTable\r\n\t\r\n\t\r\n\t\r\n\tWHERE CONDITION_CONCEPT_ID =   201072\r\n) denominator\r\n;","CHECK_NAME":"plausibleGender","CHECK_LEVEL":"CONCEPT","CHECK_DESCRIPTION":"For a CONCEPT_ID   201072 (Benign prostatic hypertrophy without outflow obstruction), the number and percent of records associated with patients with an implausible gender (correct gender = Male).","CDM_TABLE_NAME":"CONDITION_OCCURRENCE","CDM_FIELD_NAME":"CONDITION_CONCEPT_ID","CONCEPT_ID":"  201072","SQL_FILE":"concept_plausible_gender.sql","CATEGORY":"Plausibility","SUBCATEGORY":"Atemporal","CONTEXT":"Validation","checkId":2943,"FAILED":0,"THRESHOLD_VALUE":5,"_row":"20.106"},{"NUM_VIOLATED_ROWS":27,"PCT_VIOLATED_ROWS":0.0002,"NUM_DENOMINATOR_ROWS":120385,"EXECUTION_TIME":"0.971969 secs","QUERY_TEXT":"\r\n/*********\r\nCONCEPT LEVEL check:\r\nPLAUSIBLE_GENDER - number of records of a given concept which occur in person with implausible gender for that concept\r\n\r\nParameters used in this template:\r\ncdmDatabaseSchema = cdm_ibm_mdcd_v993.dbo\r\ncdmTableName = CONDITION_OCCURRENCE\r\ncdmFieldName = CONDITION_CONCEPT_ID\r\nconceptId =   201078\r\nplausibleGender = Female\r\n\r\n**********/\r\n\r\n\r\nSELECT num_violated_rows, CASE WHEN denominator.num_rows = 0 THEN 0 ELSE 1.0*num_violated_rows/denominator.num_rows END AS pct_violated_rows, \r\n  denominator.num_rows as num_denominator_rows\r\nFROM\r\n(\r\n\tSELECT COUNT_BIG(*) AS num_violated_rows\r\n\tFROM\r\n\t(\r\n\t\tSELECT cdmTable.* \r\n\t\tFROM cdm_ibm_mdcd_v993.dbo.CONDITION_OCCURRENCE cdmTable\r\n\t\t\tINNER JOIN cdm_ibm_mdcd_v993.dbo.person p\r\n\t\t\tON cdmTable.person_id = p.person_id\r\n\t\t\t\r\n\t\t\t\r\n\t\t\t\r\n\t\tWHERE cdmTable.CONDITION_CONCEPT_ID =   201078\r\n\t\tAND p.gender_concept_id <> 8532 \r\n\t) violated_rows\r\n) violated_row_count,\r\n( \r\n\tSELECT COUNT_BIG(*) AS num_rows\r\n\tFROM cdm_ibm_mdcd_v993.dbo.CONDITION_OCCURRENCE cdmTable\r\n\t\r\n\t\r\n\t\r\n\tWHERE CONDITION_CONCEPT_ID =   201078\r\n) denominator\r\n;","CHECK_NAME":"plausibleGender","CHECK_LEVEL":"CONCEPT","CHECK_DESCRIPTION":"For a CONCEPT_ID   201078 (Atrophic vaginitis), the number and percent of records associated with patients with an implausible gender (correct gender = Female).","CDM_TABLE_NAME":"CONDITION_OCCURRENCE","CDM_FIELD_NAME":"CONDITION_CONCEPT_ID","CONCEPT_ID":"  201078","SQL_FILE":"concept_plausible_gender.sql","CATEGORY":"Plausibility","SUBCATEGORY":"Atemporal","CONTEXT":"Validation","checkId":2944,"FAILED":0,"THRESHOLD_VALUE":5,"_row":"20.107"},{"NUM_VIOLATED_ROWS":35,"PCT_VIOLATED_ROWS":0.0008,"NUM_DENOMINATOR_ROWS":44021,"EXECUTION_TIME":"3.232916 secs","QUERY_TEXT":"\r\n/*********\r\nCONCEPT LEVEL check:\r\nPLAUSIBLE_GENDER - number of records of a given concept which occur in person with implausible gender for that concept\r\n\r\nParameters used in this template:\r\ncdmDatabaseSchema = cdm_ibm_mdcd_v993.dbo\r\ncdmTableName = CONDITION_OCCURRENCE\r\ncdmFieldName = CONDITION_CONCEPT_ID\r\nconceptId =   201211\r\nplausibleGender = Female\r\n\r\n**********/\r\n\r\n\r\nSELECT num_violated_rows, CASE WHEN denominator.num_rows = 0 THEN 0 ELSE 1.0*num_violated_rows/denominator.num_rows END AS pct_violated_rows, \r\n  denominator.num_rows as num_denominator_rows\r\nFROM\r\n(\r\n\tSELECT COUNT_BIG(*) AS num_violated_rows\r\n\tFROM\r\n\t(\r\n\t\tSELECT cdmTable.* \r\n\t\tFROM cdm_ibm_mdcd_v993.dbo.CONDITION_OCCURRENCE cdmTable\r\n\t\t\tINNER JOIN cdm_ibm_mdcd_v993.dbo.person p\r\n\t\t\tON cdmTable.person_id = p.person_id\r\n\t\t\t\r\n\t\t\t\r\n\t\t\t\r\n\t\tWHERE cdmTable.CONDITION_CONCEPT_ID =   201211\r\n\t\tAND p.gender_concept_id <> 8532 \r\n\t) violated_rows\r\n) violated_row_count,\r\n( \r\n\tSELECT COUNT_BIG(*) AS num_rows\r\n\tFROM cdm_ibm_mdcd_v993.dbo.CONDITION_OCCURRENCE cdmTable\r\n\t\r\n\t\r\n\t\r\n\tWHERE CONDITION_CONCEPT_ID =   201211\r\n) denominator\r\n;","CHECK_NAME":"plausibleGender","CHECK_LEVEL":"CONCEPT","CHECK_DESCRIPTION":"For a CONCEPT_ID   201211 (Herpetic vulvovaginitis), the number and percent of records associated with patients with an implausible gender (correct gender = Female).","CDM_TABLE_NAME":"CONDITION_OCCURRENCE","CDM_FIELD_NAME":"CONDITION_CONCEPT_ID","CONCEPT_ID":"  201211","SQL_FILE":"concept_plausible_gender.sql","CATEGORY":"Plausibility","SUBCATEGORY":"Atemporal","CONTEXT":"Validation","checkId":2945,"FAILED":0,"THRESHOLD_VALUE":5,"_row":"20.108"},{"NUM_VIOLATED_ROWS":28,"PCT_VIOLATED_ROWS":0.0078,"NUM_DENOMINATOR_ROWS":3602,"EXECUTION_TIME":"3.974896 secs","QUERY_TEXT":"\r\n/*********\r\nCONCEPT LEVEL check:\r\nPLAUSIBLE_GENDER - number of records of a given concept which occur in person with implausible gender for that concept\r\n\r\nParameters used in this template:\r\ncdmDatabaseSchema = cdm_ibm_mdcd_v993.dbo\r\ncdmTableName = CONDITION_OCCURRENCE\r\ncdmFieldName = CONDITION_CONCEPT_ID\r\nconceptId =   201238\r\nplausibleGender = Female\r\n\r\n**********/\r\n\r\n\r\nSELECT num_violated_rows, CASE WHEN denominator.num_rows = 0 THEN 0 ELSE 1.0*num_violated_rows/denominator.num_rows END AS pct_violated_rows, \r\n  denominator.num_rows as num_denominator_rows\r\nFROM\r\n(\r\n\tSELECT COUNT_BIG(*) AS num_violated_rows\r\n\tFROM\r\n\t(\r\n\t\tSELECT cdmTable.* \r\n\t\tFROM cdm_ibm_mdcd_v993.dbo.CONDITION_OCCURRENCE cdmTable\r\n\t\t\tINNER JOIN cdm_ibm_mdcd_v993.dbo.person p\r\n\t\t\tON cdmTable.person_id = p.person_id\r\n\t\t\t\r\n\t\t\t\r\n\t\t\t\r\n\t\tWHERE cdmTable.CONDITION_CONCEPT_ID =   201238\r\n\t\tAND p.gender_concept_id <> 8532 \r\n\t) violated_rows\r\n) violated_row_count,\r\n( \r\n\tSELECT COUNT_BIG(*) AS num_rows\r\n\tFROM cdm_ibm_mdcd_v993.dbo.CONDITION_OCCURRENCE cdmTable\r\n\t\r\n\t\r\n\t\r\n\tWHERE CONDITION_CONCEPT_ID =   201238\r\n) denominator\r\n;","CHECK_NAME":"plausibleGender","CHECK_LEVEL":"CONCEPT","CHECK_DESCRIPTION":"For a CONCEPT_ID   201238 (Primary malignant neoplasm of female genital organ), the number and percent of records associated with patients with an implausible gender (correct gender = Female).","CDM_TABLE_NAME":"CONDITION_OCCURRENCE","CDM_FIELD_NAME":"CONDITION_CONCEPT_ID","CONCEPT_ID":"  201238","SQL_FILE":"concept_plausible_gender.sql","CATEGORY":"Plausibility","SUBCATEGORY":"Atemporal","CONTEXT":"Validation","checkId":2946,"FAILED":0,"THRESHOLD_VALUE":5,"_row":"20.109"},{"NUM_VIOLATED_ROWS":9,"PCT_VIOLATED_ROWS":0.0025,"NUM_DENOMINATOR_ROWS":3595,"EXECUTION_TIME":"7.426786 secs","QUERY_TEXT":"\r\n/*********\r\nCONCEPT LEVEL check:\r\nPLAUSIBLE_GENDER - number of records of a given concept which occur in person with implausible gender for that concept\r\n\r\nParameters used in this template:\r\ncdmDatabaseSchema = cdm_ibm_mdcd_v993.dbo\r\ncdmTableName = CONDITION_OCCURRENCE\r\ncdmFieldName = CONDITION_CONCEPT_ID\r\nconceptId =   201244\r\nplausibleGender = Female\r\n\r\n**********/\r\n\r\n\r\nSELECT num_violated_rows, CASE WHEN denominator.num_rows = 0 THEN 0 ELSE 1.0*num_violated_rows/denominator.num_rows END AS pct_violated_rows, \r\n  denominator.num_rows as num_denominator_rows\r\nFROM\r\n(\r\n\tSELECT COUNT_BIG(*) AS num_violated_rows\r\n\tFROM\r\n\t(\r\n\t\tSELECT cdmTable.* \r\n\t\tFROM cdm_ibm_mdcd_v993.dbo.CONDITION_OCCURRENCE cdmTable\r\n\t\t\tINNER JOIN cdm_ibm_mdcd_v993.dbo.person p\r\n\t\t\tON cdmTable.person_id = p.person_id\r\n\t\t\t\r\n\t\t\t\r\n\t\t\t\r\n\t\tWHERE cdmTable.CONDITION_CONCEPT_ID =   201244\r\n\t\tAND p.gender_concept_id <> 8532 \r\n\t) violated_rows\r\n) violated_row_count,\r\n( \r\n\tSELECT COUNT_BIG(*) AS num_rows\r\n\tFROM cdm_ibm_mdcd_v993.dbo.CONDITION_OCCURRENCE cdmTable\r\n\t\r\n\t\r\n\t\r\n\tWHERE CONDITION_CONCEPT_ID =   201244\r\n) denominator\r\n;","CHECK_NAME":"plausibleGender","CHECK_LEVEL":"CONCEPT","CHECK_DESCRIPTION":"For a CONCEPT_ID   201244 (Benign neoplasm of vagina), the number and percent of records associated with patients with an implausible gender (correct gender = Female).","CDM_TABLE_NAME":"CONDITION_OCCURRENCE","CDM_FIELD_NAME":"CONDITION_CONCEPT_ID","CONCEPT_ID":"  201244","SQL_FILE":"concept_plausible_gender.sql","CATEGORY":"Plausibility","SUBCATEGORY":"Atemporal","CONTEXT":"Validation","checkId":2947,"FAILED":0,"THRESHOLD_VALUE":5,"_row":"20.110"},{"NUM_VIOLATED_ROWS":184,"PCT_VIOLATED_ROWS":0.0086,"NUM_DENOMINATOR_ROWS":21498,"EXECUTION_TIME":"1.331968 secs","QUERY_TEXT":"\r\n/*********\r\nCONCEPT LEVEL check:\r\nPLAUSIBLE_GENDER - number of records of a given concept which occur in person with implausible gender for that concept\r\n\r\nParameters used in this template:\r\ncdmDatabaseSchema = cdm_ibm_mdcd_v993.dbo\r\ncdmTableName = CONDITION_OCCURRENCE\r\ncdmFieldName = CONDITION_CONCEPT_ID\r\nconceptId =   201257\r\nplausibleGender = Female\r\n\r\n**********/\r\n\r\n\r\nSELECT num_violated_rows, CASE WHEN denominator.num_rows = 0 THEN 0 ELSE 1.0*num_violated_rows/denominator.num_rows END AS pct_violated_rows, \r\n  denominator.num_rows as num_denominator_rows\r\nFROM\r\n(\r\n\tSELECT COUNT_BIG(*) AS num_violated_rows\r\n\tFROM\r\n\t(\r\n\t\tSELECT cdmTable.* \r\n\t\tFROM cdm_ibm_mdcd_v993.dbo.CONDITION_OCCURRENCE cdmTable\r\n\t\t\tINNER JOIN cdm_ibm_mdcd_v993.dbo.person p\r\n\t\t\tON cdmTable.person_id = p.person_id\r\n\t\t\t\r\n\t\t\t\r\n\t\t\t\r\n\t\tWHERE cdmTable.CONDITION_CONCEPT_ID =   201257\r\n\t\tAND p.gender_concept_id <> 8532 \r\n\t) violated_rows\r\n) violated_row_count,\r\n( \r\n\tSELECT COUNT_BIG(*) AS num_rows\r\n\tFROM cdm_ibm_mdcd_v993.dbo.CONDITION_OCCURRENCE cdmTable\r\n\t\r\n\t\r\n\t\r\n\tWHERE CONDITION_CONCEPT_ID =   201257\r\n) denominator\r\n;","CHECK_NAME":"plausibleGender","CHECK_LEVEL":"CONCEPT","CHECK_DESCRIPTION":"For a CONCEPT_ID   201257 (Disorder of endocrine ovary), the number and percent of records associated with patients with an implausible gender (correct gender = Female).","CDM_TABLE_NAME":"CONDITION_OCCURRENCE","CDM_FIELD_NAME":"CONDITION_CONCEPT_ID","CONCEPT_ID":"  201257","SQL_FILE":"concept_plausible_gender.sql","CATEGORY":"Plausibility","SUBCATEGORY":"Atemporal","CONTEXT":"Validation","checkId":2948,"FAILED":0,"THRESHOLD_VALUE":5,"_row":"20.111"},{"NUM_VIOLATED_ROWS":60,"PCT_VIOLATED_ROWS":0.003,"NUM_DENOMINATOR_ROWS":20154,"EXECUTION_TIME":"1.841947 secs","QUERY_TEXT":"\r\n/*********\r\nCONCEPT LEVEL check:\r\nPLAUSIBLE_GENDER - number of records of a given concept which occur in person with implausible gender for that concept\r\n\r\nParameters used in this template:\r\ncdmDatabaseSchema = cdm_ibm_mdcd_v993.dbo\r\ncdmTableName = CONDITION_OCCURRENCE\r\ncdmFieldName = CONDITION_CONCEPT_ID\r\nconceptId =   201346\r\nplausibleGender = Male\r\n\r\n**********/\r\n\r\n\r\nSELECT num_violated_rows, CASE WHEN denominator.num_rows = 0 THEN 0 ELSE 1.0*num_violated_rows/denominator.num_rows END AS pct_violated_rows, \r\n  denominator.num_rows as num_denominator_rows\r\nFROM\r\n(\r\n\tSELECT COUNT_BIG(*) AS num_violated_rows\r\n\tFROM\r\n\t(\r\n\t\tSELECT cdmTable.* \r\n\t\tFROM cdm_ibm_mdcd_v993.dbo.CONDITION_OCCURRENCE cdmTable\r\n\t\t\tINNER JOIN cdm_ibm_mdcd_v993.dbo.person p\r\n\t\t\tON cdmTable.person_id = p.person_id\r\n\t\t\t\r\n\t\t\t\r\n\t\t\t\r\n\t\tWHERE cdmTable.CONDITION_CONCEPT_ID =   201346\r\n\t\tAND p.gender_concept_id <> 8507 \r\n\t) violated_rows\r\n) violated_row_count,\r\n( \r\n\tSELECT COUNT_BIG(*) AS num_rows\r\n\tFROM cdm_ibm_mdcd_v993.dbo.CONDITION_OCCURRENCE cdmTable\r\n\t\r\n\t\r\n\t\r\n\tWHERE CONDITION_CONCEPT_ID =   201346\r\n) denominator\r\n;","CHECK_NAME":"plausibleGender","CHECK_LEVEL":"CONCEPT","CHECK_DESCRIPTION":"For a CONCEPT_ID   201346 (Edema of penis), the number and percent of records associated with patients with an implausible gender (correct gender = Male).","CDM_TABLE_NAME":"CONDITION_OCCURRENCE","CDM_FIELD_NAME":"CONDITION_CONCEPT_ID","CONCEPT_ID":"  201346","SQL_FILE":"concept_plausible_gender.sql","CATEGORY":"Plausibility","SUBCATEGORY":"Atemporal","CONTEXT":"Validation","checkId":2949,"FAILED":0,"THRESHOLD_VALUE":5,"_row":"20.112"},{"NUM_VIOLATED_ROWS":44,"PCT_VIOLATED_ROWS":0.0064,"NUM_DENOMINATOR_ROWS":6878,"EXECUTION_TIME":"7.286815 secs","QUERY_TEXT":"\r\n/*********\r\nCONCEPT LEVEL check:\r\nPLAUSIBLE_GENDER - number of records of a given concept which occur in person with implausible gender for that concept\r\n\r\nParameters used in this template:\r\ncdmDatabaseSchema = cdm_ibm_mdcd_v993.dbo\r\ncdmTableName = CONDITION_OCCURRENCE\r\ncdmFieldName = CONDITION_CONCEPT_ID\r\nconceptId =   201355\r\nplausibleGender = Female\r\n\r\n**********/\r\n\r\n\r\nSELECT num_violated_rows, CASE WHEN denominator.num_rows = 0 THEN 0 ELSE 1.0*num_violated_rows/denominator.num_rows END AS pct_violated_rows, \r\n  denominator.num_rows as num_denominator_rows\r\nFROM\r\n(\r\n\tSELECT COUNT_BIG(*) AS num_violated_rows\r\n\tFROM\r\n\t(\r\n\t\tSELECT cdmTable.* \r\n\t\tFROM cdm_ibm_mdcd_v993.dbo.CONDITION_OCCURRENCE cdmTable\r\n\t\t\tINNER JOIN cdm_ibm_mdcd_v993.dbo.person p\r\n\t\t\tON cdmTable.person_id = p.person_id\r\n\t\t\t\r\n\t\t\t\r\n\t\t\t\r\n\t\tWHERE cdmTable.CONDITION_CONCEPT_ID =   201355\r\n\t\tAND p.gender_concept_id <> 8532 \r\n\t) violated_rows\r\n) violated_row_count,\r\n( \r\n\tSELECT COUNT_BIG(*) AS num_rows\r\n\tFROM cdm_ibm_mdcd_v993.dbo.CONDITION_OCCURRENCE cdmTable\r\n\t\r\n\t\r\n\t\r\n\tWHERE CONDITION_CONCEPT_ID =   201355\r\n) denominator\r\n;","CHECK_NAME":"plausibleGender","CHECK_LEVEL":"CONCEPT","CHECK_DESCRIPTION":"For a CONCEPT_ID   201355 (Erosion and ectropion of the cervix), the number and percent of records associated with patients with an implausible gender (correct gender = Female).","CDM_TABLE_NAME":"CONDITION_OCCURRENCE","CDM_FIELD_NAME":"CONDITION_CONCEPT_ID","CONCEPT_ID":"  201355","SQL_FILE":"concept_plausible_gender.sql","CATEGORY":"Plausibility","SUBCATEGORY":"Atemporal","CONTEXT":"Validation","checkId":2950,"FAILED":0,"THRESHOLD_VALUE":5,"_row":"20.113"},{"NUM_VIOLATED_ROWS":23,"PCT_VIOLATED_ROWS":0.0015,"NUM_DENOMINATOR_ROWS":15528,"EXECUTION_TIME":"7.846791 secs","QUERY_TEXT":"\r\n/*********\r\nCONCEPT LEVEL check:\r\nPLAUSIBLE_GENDER - number of records of a given concept which occur in person with implausible gender for that concept\r\n\r\nParameters used in this template:\r\ncdmDatabaseSchema = cdm_ibm_mdcd_v993.dbo\r\ncdmTableName = CONDITION_OCCURRENCE\r\ncdmFieldName = CONDITION_CONCEPT_ID\r\nconceptId =   201527\r\nplausibleGender = Male\r\n\r\n**********/\r\n\r\n\r\nSELECT num_violated_rows, CASE WHEN denominator.num_rows = 0 THEN 0 ELSE 1.0*num_violated_rows/denominator.num_rows END AS pct_violated_rows, \r\n  denominator.num_rows as num_denominator_rows\r\nFROM\r\n(\r\n\tSELECT COUNT_BIG(*) AS num_violated_rows\r\n\tFROM\r\n\t(\r\n\t\tSELECT cdmTable.* \r\n\t\tFROM cdm_ibm_mdcd_v993.dbo.CONDITION_OCCURRENCE cdmTable\r\n\t\t\tINNER JOIN cdm_ibm_mdcd_v993.dbo.person p\r\n\t\t\tON cdmTable.person_id = p.person_id\r\n\t\t\t\r\n\t\t\t\r\n\t\t\t\r\n\t\tWHERE cdmTable.CONDITION_CONCEPT_ID =   201527\r\n\t\tAND p.gender_concept_id <> 8507 \r\n\t) violated_rows\r\n) violated_row_count,\r\n( \r\n\tSELECT COUNT_BIG(*) AS num_rows\r\n\tFROM cdm_ibm_mdcd_v993.dbo.CONDITION_OCCURRENCE cdmTable\r\n\t\r\n\t\r\n\t\r\n\tWHERE CONDITION_CONCEPT_ID =   201527\r\n) denominator\r\n;","CHECK_NAME":"plausibleGender","CHECK_LEVEL":"CONCEPT","CHECK_DESCRIPTION":"For a CONCEPT_ID   201527 (Neoplasm of uncertain behavior of prostate), the number and percent of records associated with patients with an implausible gender (correct gender = Male).","CDM_TABLE_NAME":"CONDITION_OCCURRENCE","CDM_FIELD_NAME":"CONDITION_CONCEPT_ID","CONCEPT_ID":"  201527","SQL_FILE":"concept_plausible_gender.sql","CATEGORY":"Plausibility","SUBCATEGORY":"Atemporal","CONTEXT":"Validation","checkId":2951,"FAILED":0,"THRESHOLD_VALUE":5,"_row":"20.114"},{"NUM_VIOLATED_ROWS":57,"PCT_VIOLATED_ROWS":0.075,"NUM_DENOMINATOR_ROWS":760,"EXECUTION_TIME":"0.927971 secs","QUERY_TEXT":"\r\n/*********\r\nCONCEPT LEVEL check:\r\nPLAUSIBLE_GENDER - number of records of a given concept which occur in person with implausible gender for that concept\r\n\r\nParameters used in this template:\r\ncdmDatabaseSchema = cdm_ibm_mdcd_v993.dbo\r\ncdmTableName = CONDITION_OCCURRENCE\r\ncdmFieldName = CONDITION_CONCEPT_ID\r\nconceptId =   201617\r\nplausibleGender = Male\r\n\r\n**********/\r\n\r\n\r\nSELECT num_violated_rows, CASE WHEN denominator.num_rows = 0 THEN 0 ELSE 1.0*num_violated_rows/denominator.num_rows END AS pct_violated_rows, \r\n  denominator.num_rows as num_denominator_rows\r\nFROM\r\n(\r\n\tSELECT COUNT_BIG(*) AS num_violated_rows\r\n\tFROM\r\n\t(\r\n\t\tSELECT cdmTable.* \r\n\t\tFROM cdm_ibm_mdcd_v993.dbo.CONDITION_OCCURRENCE cdmTable\r\n\t\t\tINNER JOIN cdm_ibm_mdcd_v993.dbo.person p\r\n\t\t\tON cdmTable.person_id = p.person_id\r\n\t\t\t\r\n\t\t\t\r\n\t\t\t\r\n\t\tWHERE cdmTable.CONDITION_CONCEPT_ID =   201617\r\n\t\tAND p.gender_concept_id <> 8507 \r\n\t) violated_rows\r\n) violated_row_count,\r\n( \r\n\tSELECT COUNT_BIG(*) AS num_rows\r\n\tFROM cdm_ibm_mdcd_v993.dbo.CONDITION_OCCURRENCE cdmTable\r\n\t\r\n\t\r\n\t\r\n\tWHERE CONDITION_CONCEPT_ID =   201617\r\n) denominator\r\n;","CHECK_NAME":"plausibleGender","CHECK_LEVEL":"CONCEPT","CHECK_DESCRIPTION":"For a CONCEPT_ID   201617 (Prostatic cyst), the number and percent of records associated with patients with an implausible gender (correct gender = Male).","CDM_TABLE_NAME":"CONDITION_OCCURRENCE","CDM_FIELD_NAME":"CONDITION_CONCEPT_ID","CONCEPT_ID":"  201617","SQL_FILE":"concept_plausible_gender.sql","CATEGORY":"Plausibility","SUBCATEGORY":"Atemporal","CONTEXT":"Validation","checkId":2952,"FAILED":1,"THRESHOLD_VALUE":5,"_row":"20.115"},{"NUM_VIOLATED_ROWS":9,"PCT_VIOLATED_ROWS":0.0003,"NUM_DENOMINATOR_ROWS":30691,"EXECUTION_TIME":"5.478846 secs","QUERY_TEXT":"\r\n/*********\r\nCONCEPT LEVEL check:\r\nPLAUSIBLE_GENDER - number of records of a given concept which occur in person with implausible gender for that concept\r\n\r\nParameters used in this template:\r\ncdmDatabaseSchema = cdm_ibm_mdcd_v993.dbo\r\ncdmTableName = CONDITION_OCCURRENCE\r\ncdmFieldName = CONDITION_CONCEPT_ID\r\nconceptId =   201625\r\nplausibleGender = Female\r\n\r\n**********/\r\n\r\n\r\nSELECT num_violated_rows, CASE WHEN denominator.num_rows = 0 THEN 0 ELSE 1.0*num_violated_rows/denominator.num_rows END AS pct_violated_rows, \r\n  denominator.num_rows as num_denominator_rows\r\nFROM\r\n(\r\n\tSELECT COUNT_BIG(*) AS num_violated_rows\r\n\tFROM\r\n\t(\r\n\t\tSELECT cdmTable.* \r\n\t\tFROM cdm_ibm_mdcd_v993.dbo.CONDITION_OCCURRENCE cdmTable\r\n\t\t\tINNER JOIN cdm_ibm_mdcd_v993.dbo.person p\r\n\t\t\tON cdmTable.person_id = p.person_id\r\n\t\t\t\r\n\t\t\t\r\n\t\t\t\r\n\t\tWHERE cdmTable.CONDITION_CONCEPT_ID =   201625\r\n\t\tAND p.gender_concept_id <> 8532 \r\n\t) violated_rows\r\n) violated_row_count,\r\n( \r\n\tSELECT COUNT_BIG(*) AS num_rows\r\n\tFROM cdm_ibm_mdcd_v993.dbo.CONDITION_OCCURRENCE cdmTable\r\n\t\r\n\t\r\n\t\r\n\tWHERE CONDITION_CONCEPT_ID =   201625\r\n) denominator\r\n;","CHECK_NAME":"plausibleGender","CHECK_LEVEL":"CONCEPT","CHECK_DESCRIPTION":"For a CONCEPT_ID   201625 (Malposition of uterus), the number and percent of records associated with patients with an implausible gender (correct gender = Female).","CDM_TABLE_NAME":"CONDITION_OCCURRENCE","CDM_FIELD_NAME":"CONDITION_CONCEPT_ID","CONCEPT_ID":"  201625","SQL_FILE":"concept_plausible_gender.sql","CATEGORY":"Plausibility","SUBCATEGORY":"Atemporal","CONTEXT":"Validation","checkId":2953,"FAILED":0,"THRESHOLD_VALUE":5,"_row":"20.116"},{"NUM_VIOLATED_ROWS":2,"PCT_VIOLATED_ROWS":0.0002,"NUM_DENOMINATOR_ROWS":8937,"EXECUTION_TIME":"0.724993 secs","QUERY_TEXT":"\r\n/*********\r\nCONCEPT LEVEL check:\r\nPLAUSIBLE_GENDER - number of records of a given concept which occur in person with implausible gender for that concept\r\n\r\nParameters used in this template:\r\ncdmDatabaseSchema = cdm_ibm_mdcd_v993.dbo\r\ncdmTableName = CONDITION_OCCURRENCE\r\ncdmFieldName = CONDITION_CONCEPT_ID\r\nconceptId =   201801\r\nplausibleGender = Female\r\n\r\n**********/\r\n\r\n\r\nSELECT num_violated_rows, CASE WHEN denominator.num_rows = 0 THEN 0 ELSE 1.0*num_violated_rows/denominator.num_rows END AS pct_violated_rows, \r\n  denominator.num_rows as num_denominator_rows\r\nFROM\r\n(\r\n\tSELECT COUNT_BIG(*) AS num_violated_rows\r\n\tFROM\r\n\t(\r\n\t\tSELECT cdmTable.* \r\n\t\tFROM cdm_ibm_mdcd_v993.dbo.CONDITION_OCCURRENCE cdmTable\r\n\t\t\tINNER JOIN cdm_ibm_mdcd_v993.dbo.person p\r\n\t\t\tON cdmTable.person_id = p.person_id\r\n\t\t\t\r\n\t\t\t\r\n\t\t\t\r\n\t\tWHERE cdmTable.CONDITION_CONCEPT_ID =   201801\r\n\t\tAND p.gender_concept_id <> 8532 \r\n\t) violated_rows\r\n) violated_row_count,\r\n( \r\n\tSELECT COUNT_BIG(*) AS num_rows\r\n\tFROM cdm_ibm_mdcd_v993.dbo.CONDITION_OCCURRENCE cdmTable\r\n\t\r\n\t\r\n\t\r\n\tWHERE CONDITION_CONCEPT_ID =   201801\r\n) denominator\r\n;","CHECK_NAME":"plausibleGender","CHECK_LEVEL":"CONCEPT","CHECK_DESCRIPTION":"For a CONCEPT_ID   201801 (Primary malignant neoplasm of fallopian tube), the number and percent of records associated with patients with an implausible gender (correct gender = Female).","CDM_TABLE_NAME":"CONDITION_OCCURRENCE","CDM_FIELD_NAME":"CONDITION_CONCEPT_ID","CONCEPT_ID":"  201801","SQL_FILE":"concept_plausible_gender.sql","CATEGORY":"Plausibility","SUBCATEGORY":"Atemporal","CONTEXT":"Validation","checkId":2954,"FAILED":0,"THRESHOLD_VALUE":5,"_row":"20.117"},{"NUM_VIOLATED_ROWS":27,"PCT_VIOLATED_ROWS":0.0092,"NUM_DENOMINATOR_ROWS":2942,"EXECUTION_TIME":"1.119957 secs","QUERY_TEXT":"\r\n/*********\r\nCONCEPT LEVEL check:\r\nPLAUSIBLE_GENDER - number of records of a given concept which occur in person with implausible gender for that concept\r\n\r\nParameters used in this template:\r\ncdmDatabaseSchema = cdm_ibm_mdcd_v993.dbo\r\ncdmTableName = CONDITION_OCCURRENCE\r\ncdmFieldName = CONDITION_CONCEPT_ID\r\nconceptId =   201817\r\nplausibleGender = Female\r\n\r\n**********/\r\n\r\n\r\nSELECT num_violated_rows, CASE WHEN denominator.num_rows = 0 THEN 0 ELSE 1.0*num_violated_rows/denominator.num_rows END AS pct_violated_rows, \r\n  denominator.num_rows as num_denominator_rows\r\nFROM\r\n(\r\n\tSELECT COUNT_BIG(*) AS num_violated_rows\r\n\tFROM\r\n\t(\r\n\t\tSELECT cdmTable.* \r\n\t\tFROM cdm_ibm_mdcd_v993.dbo.CONDITION_OCCURRENCE cdmTable\r\n\t\t\tINNER JOIN cdm_ibm_mdcd_v993.dbo.person p\r\n\t\t\tON cdmTable.person_id = p.person_id\r\n\t\t\t\r\n\t\t\t\r\n\t\t\t\r\n\t\tWHERE cdmTable.CONDITION_CONCEPT_ID =   201817\r\n\t\tAND p.gender_concept_id <> 8532 \r\n\t) violated_rows\r\n) violated_row_count,\r\n( \r\n\tSELECT COUNT_BIG(*) AS num_rows\r\n\tFROM cdm_ibm_mdcd_v993.dbo.CONDITION_OCCURRENCE cdmTable\r\n\t\r\n\t\r\n\t\r\n\tWHERE CONDITION_CONCEPT_ID =   201817\r\n) denominator\r\n;","CHECK_NAME":"plausibleGender","CHECK_LEVEL":"CONCEPT","CHECK_DESCRIPTION":"For a CONCEPT_ID   201817 (Benign neoplasm of female genital organ), the number and percent of records associated with patients with an implausible gender (correct gender = Female).","CDM_TABLE_NAME":"CONDITION_OCCURRENCE","CDM_FIELD_NAME":"CONDITION_CONCEPT_ID","CONCEPT_ID":"  201817","SQL_FILE":"concept_plausible_gender.sql","CATEGORY":"Plausibility","SUBCATEGORY":"Atemporal","CONTEXT":"Validation","checkId":2955,"FAILED":0,"THRESHOLD_VALUE":5,"_row":"20.118"},{"NUM_VIOLATED_ROWS":19,"PCT_VIOLATED_ROWS":0.0058,"NUM_DENOMINATOR_ROWS":3284,"EXECUTION_TIME":"1.305964 secs","QUERY_TEXT":"\r\n/*********\r\nCONCEPT LEVEL check:\r\nPLAUSIBLE_GENDER - number of records of a given concept which occur in person with implausible gender for that concept\r\n\r\nParameters used in this template:\r\ncdmDatabaseSchema = cdm_ibm_mdcd_v993.dbo\r\ncdmTableName = CONDITION_OCCURRENCE\r\ncdmFieldName = CONDITION_CONCEPT_ID\r\nconceptId =   201823\r\nplausibleGender = Male\r\n\r\n**********/\r\n\r\n\r\nSELECT num_violated_rows, CASE WHEN denominator.num_rows = 0 THEN 0 ELSE 1.0*num_violated_rows/denominator.num_rows END AS pct_violated_rows, \r\n  denominator.num_rows as num_denominator_rows\r\nFROM\r\n(\r\n\tSELECT COUNT_BIG(*) AS num_violated_rows\r\n\tFROM\r\n\t(\r\n\t\tSELECT cdmTable.* \r\n\t\tFROM cdm_ibm_mdcd_v993.dbo.CONDITION_OCCURRENCE cdmTable\r\n\t\t\tINNER JOIN cdm_ibm_mdcd_v993.dbo.person p\r\n\t\t\tON cdmTable.person_id = p.person_id\r\n\t\t\t\r\n\t\t\t\r\n\t\t\t\r\n\t\tWHERE cdmTable.CONDITION_CONCEPT_ID =   201823\r\n\t\tAND p.gender_concept_id <> 8507 \r\n\t) violated_rows\r\n) violated_row_count,\r\n( \r\n\tSELECT COUNT_BIG(*) AS num_rows\r\n\tFROM cdm_ibm_mdcd_v993.dbo.CONDITION_OCCURRENCE cdmTable\r\n\t\r\n\t\r\n\t\r\n\tWHERE CONDITION_CONCEPT_ID =   201823\r\n) denominator\r\n;","CHECK_NAME":"plausibleGender","CHECK_LEVEL":"CONCEPT","CHECK_DESCRIPTION":"For a CONCEPT_ID   201823 (Benign neoplasm of penis), the number and percent of records associated with patients with an implausible gender (correct gender = Male).","CDM_TABLE_NAME":"CONDITION_OCCURRENCE","CDM_FIELD_NAME":"CONDITION_CONCEPT_ID","CONCEPT_ID":"  201823","SQL_FILE":"concept_plausible_gender.sql","CATEGORY":"Plausibility","SUBCATEGORY":"Atemporal","CONTEXT":"Validation","checkId":2956,"FAILED":0,"THRESHOLD_VALUE":5,"_row":"20.119"},{"NUM_VIOLATED_ROWS":186,"PCT_VIOLATED_ROWS":0.0038,"NUM_DENOMINATOR_ROWS":49010,"EXECUTION_TIME":"0.721968 secs","QUERY_TEXT":"\r\n/*********\r\nCONCEPT LEVEL check:\r\nPLAUSIBLE_GENDER - number of records of a given concept which occur in person with implausible gender for that concept\r\n\r\nParameters used in this template:\r\ncdmDatabaseSchema = cdm_ibm_mdcd_v993.dbo\r\ncdmTableName = CONDITION_OCCURRENCE\r\ncdmFieldName = CONDITION_CONCEPT_ID\r\nconceptId =   201907\r\nplausibleGender = Male\r\n\r\n**********/\r\n\r\n\r\nSELECT num_violated_rows, CASE WHEN denominator.num_rows = 0 THEN 0 ELSE 1.0*num_violated_rows/denominator.num_rows END AS pct_violated_rows, \r\n  denominator.num_rows as num_denominator_rows\r\nFROM\r\n(\r\n\tSELECT COUNT_BIG(*) AS num_violated_rows\r\n\tFROM\r\n\t(\r\n\t\tSELECT cdmTable.* \r\n\t\tFROM cdm_ibm_mdcd_v993.dbo.CONDITION_OCCURRENCE cdmTable\r\n\t\t\tINNER JOIN cdm_ibm_mdcd_v993.dbo.person p\r\n\t\t\tON cdmTable.person_id = p.person_id\r\n\t\t\t\r\n\t\t\t\r\n\t\t\t\r\n\t\tWHERE cdmTable.CONDITION_CONCEPT_ID =   201907\r\n\t\tAND p.gender_concept_id <> 8507 \r\n\t) violated_rows\r\n) violated_row_count,\r\n( \r\n\tSELECT COUNT_BIG(*) AS num_rows\r\n\tFROM cdm_ibm_mdcd_v993.dbo.CONDITION_OCCURRENCE cdmTable\r\n\t\r\n\t\r\n\t\r\n\tWHERE CONDITION_CONCEPT_ID =   201907\r\n) denominator\r\n;","CHECK_NAME":"plausibleGender","CHECK_LEVEL":"CONCEPT","CHECK_DESCRIPTION":"For a CONCEPT_ID   201907 (Edema of male genital organs), the number and percent of records associated with patients with an implausible gender (correct gender = Male).","CDM_TABLE_NAME":"CONDITION_OCCURRENCE","CDM_FIELD_NAME":"CONDITION_CONCEPT_ID","CONCEPT_ID":"  201907","SQL_FILE":"concept_plausible_gender.sql","CATEGORY":"Plausibility","SUBCATEGORY":"Atemporal","CONTEXT":"Validation","checkId":2957,"FAILED":0,"THRESHOLD_VALUE":5,"_row":"20.120"},{"NUM_VIOLATED_ROWS":260,"PCT_VIOLATED_ROWS":0.0063,"NUM_DENOMINATOR_ROWS":41028,"EXECUTION_TIME":"0.783983 secs","QUERY_TEXT":"\r\n/*********\r\nCONCEPT LEVEL check:\r\nPLAUSIBLE_GENDER - number of records of a given concept which occur in person with implausible gender for that concept\r\n\r\nParameters used in this template:\r\ncdmDatabaseSchema = cdm_ibm_mdcd_v993.dbo\r\ncdmTableName = CONDITION_OCCURRENCE\r\ncdmFieldName = CONDITION_CONCEPT_ID\r\nconceptId =   201909\r\nplausibleGender = Female\r\n\r\n**********/\r\n\r\n\r\nSELECT num_violated_rows, CASE WHEN denominator.num_rows = 0 THEN 0 ELSE 1.0*num_violated_rows/denominator.num_rows END AS pct_violated_rows, \r\n  denominator.num_rows as num_denominator_rows\r\nFROM\r\n(\r\n\tSELECT COUNT_BIG(*) AS num_violated_rows\r\n\tFROM\r\n\t(\r\n\t\tSELECT cdmTable.* \r\n\t\tFROM cdm_ibm_mdcd_v993.dbo.CONDITION_OCCURRENCE cdmTable\r\n\t\t\tINNER JOIN cdm_ibm_mdcd_v993.dbo.person p\r\n\t\t\tON cdmTable.person_id = p.person_id\r\n\t\t\t\r\n\t\t\t\r\n\t\t\t\r\n\t\tWHERE cdmTable.CONDITION_CONCEPT_ID =   201909\r\n\t\tAND p.gender_concept_id <> 8532 \r\n\t) violated_rows\r\n) violated_row_count,\r\n( \r\n\tSELECT COUNT_BIG(*) AS num_rows\r\n\tFROM cdm_ibm_mdcd_v993.dbo.CONDITION_OCCURRENCE cdmTable\r\n\t\r\n\t\r\n\t\r\n\tWHERE CONDITION_CONCEPT_ID =   201909\r\n) denominator\r\n;","CHECK_NAME":"plausibleGender","CHECK_LEVEL":"CONCEPT","CHECK_DESCRIPTION":"For a CONCEPT_ID   201909 (Female infertility), the number and percent of records associated with patients with an implausible gender (correct gender = Female).","CDM_TABLE_NAME":"CONDITION_OCCURRENCE","CDM_FIELD_NAME":"CONDITION_CONCEPT_ID","CONCEPT_ID":"  201909","SQL_FILE":"concept_plausible_gender.sql","CATEGORY":"Plausibility","SUBCATEGORY":"Atemporal","CONTEXT":"Validation","checkId":2958,"FAILED":0,"THRESHOLD_VALUE":5,"_row":"20.121"},{"NUM_VIOLATED_ROWS":0,"PCT_VIOLATED_ROWS":0,"NUM_DENOMINATOR_ROWS":0,"EXECUTION_TIME":"1.722949 secs","QUERY_TEXT":"\r\n/*********\r\nCONCEPT LEVEL check:\r\nPLAUSIBLE_GENDER - number of records of a given concept which occur in person with implausible gender for that concept\r\n\r\nParameters used in this template:\r\ncdmDatabaseSchema = cdm_ibm_mdcd_v993.dbo\r\ncdmTableName = CONDITION_OCCURRENCE\r\ncdmFieldName = CONDITION_CONCEPT_ID\r\nconceptId =   201913\r\nplausibleGender = Female\r\n\r\n**********/\r\n\r\n\r\nSELECT num_violated_rows, CASE WHEN denominator.num_rows = 0 THEN 0 ELSE 1.0*num_violated_rows/denominator.num_rows END AS pct_violated_rows, \r\n  denominator.num_rows as num_denominator_rows\r\nFROM\r\n(\r\n\tSELECT COUNT_BIG(*) AS num_violated_rows\r\n\tFROM\r\n\t(\r\n\t\tSELECT cdmTable.* \r\n\t\tFROM cdm_ibm_mdcd_v993.dbo.CONDITION_OCCURRENCE cdmTable\r\n\t\t\tINNER JOIN cdm_ibm_mdcd_v993.dbo.person p\r\n\t\t\tON cdmTable.person_id = p.person_id\r\n\t\t\t\r\n\t\t\t\r\n\t\t\t\r\n\t\tWHERE cdmTable.CONDITION_CONCEPT_ID =   201913\r\n\t\tAND p.gender_concept_id <> 8532 \r\n\t) violated_rows\r\n) violated_row_count,\r\n( \r\n\tSELECT COUNT_BIG(*) AS num_rows\r\n\tFROM cdm_ibm_mdcd_v993.dbo.CONDITION_OCCURRENCE cdmTable\r\n\t\r\n\t\r\n\t\r\n\tWHERE CONDITION_CONCEPT_ID =   201913\r\n) denominator\r\n;","CHECK_NAME":"plausibleGender","CHECK_LEVEL":"CONCEPT","CHECK_DESCRIPTION":"For a CONCEPT_ID   201913 (Torsion of the ovary, ovarian pedicle or fallopian tube), the number and percent of records associated with patients with an implausible gender (correct gender = Female).","CDM_TABLE_NAME":"CONDITION_OCCURRENCE","CDM_FIELD_NAME":"CONDITION_CONCEPT_ID","CONCEPT_ID":"  201913","SQL_FILE":"concept_plausible_gender.sql","CATEGORY":"Plausibility","SUBCATEGORY":"Atemporal","CONTEXT":"Validation","checkId":2959,"FAILED":0,"THRESHOLD_VALUE":5,"_row":"20.122"},{"NUM_VIOLATED_ROWS":21,"PCT_VIOLATED_ROWS":0.0036,"NUM_DENOMINATOR_ROWS":5794,"EXECUTION_TIME":"2.173938 secs","QUERY_TEXT":"\r\n/*********\r\nCONCEPT LEVEL check:\r\nPLAUSIBLE_GENDER - number of records of a given concept which occur in person with implausible gender for that concept\r\n\r\nParameters used in this template:\r\ncdmDatabaseSchema = cdm_ibm_mdcd_v993.dbo\r\ncdmTableName = CONDITION_OCCURRENCE\r\ncdmFieldName = CONDITION_CONCEPT_ID\r\nconceptId =   314409\r\nplausibleGender = Male\r\n\r\n**********/\r\n\r\n\r\nSELECT num_violated_rows, CASE WHEN denominator.num_rows = 0 THEN 0 ELSE 1.0*num_violated_rows/denominator.num_rows END AS pct_violated_rows, \r\n  denominator.num_rows as num_denominator_rows\r\nFROM\r\n(\r\n\tSELECT COUNT_BIG(*) AS num_violated_rows\r\n\tFROM\r\n\t(\r\n\t\tSELECT cdmTable.* \r\n\t\tFROM cdm_ibm_mdcd_v993.dbo.CONDITION_OCCURRENCE cdmTable\r\n\t\t\tINNER JOIN cdm_ibm_mdcd_v993.dbo.person p\r\n\t\t\tON cdmTable.person_id = p.person_id\r\n\t\t\t\r\n\t\t\t\r\n\t\t\t\r\n\t\tWHERE cdmTable.CONDITION_CONCEPT_ID =   314409\r\n\t\tAND p.gender_concept_id <> 8507 \r\n\t) violated_rows\r\n) violated_row_count,\r\n( \r\n\tSELECT COUNT_BIG(*) AS num_rows\r\n\tFROM cdm_ibm_mdcd_v993.dbo.CONDITION_OCCURRENCE cdmTable\r\n\t\r\n\t\r\n\t\r\n\tWHERE CONDITION_CONCEPT_ID =   314409\r\n) denominator\r\n;","CHECK_NAME":"plausibleGender","CHECK_LEVEL":"CONCEPT","CHECK_DESCRIPTION":"For a CONCEPT_ID   314409 (Vascular disorder of penis), the number and percent of records associated with patients with an implausible gender (correct gender = Male).","CDM_TABLE_NAME":"CONDITION_OCCURRENCE","CDM_FIELD_NAME":"CONDITION_CONCEPT_ID","CONCEPT_ID":"  314409","SQL_FILE":"concept_plausible_gender.sql","CATEGORY":"Plausibility","SUBCATEGORY":"Atemporal","CONTEXT":"Validation","checkId":2960,"FAILED":0,"THRESHOLD_VALUE":5,"_row":"20.123"},{"NUM_VIOLATED_ROWS":2,"PCT_VIOLATED_ROWS":0.0001,"NUM_DENOMINATOR_ROWS":25465,"EXECUTION_TIME":"1.482901 secs","QUERY_TEXT":"\r\n/*********\r\nCONCEPT LEVEL check:\r\nPLAUSIBLE_GENDER - number of records of a given concept which occur in person with implausible gender for that concept\r\n\r\nParameters used in this template:\r\ncdmDatabaseSchema = cdm_ibm_mdcd_v993.dbo\r\ncdmTableName = CONDITION_OCCURRENCE\r\ncdmFieldName = CONDITION_CONCEPT_ID\r\nconceptId =   315586\r\nplausibleGender = Male\r\n\r\n**********/\r\n\r\n\r\nSELECT num_violated_rows, CASE WHEN denominator.num_rows = 0 THEN 0 ELSE 1.0*num_violated_rows/denominator.num_rows END AS pct_violated_rows, \r\n  denominator.num_rows as num_denominator_rows\r\nFROM\r\n(\r\n\tSELECT COUNT_BIG(*) AS num_violated_rows\r\n\tFROM\r\n\t(\r\n\t\tSELECT cdmTable.* \r\n\t\tFROM cdm_ibm_mdcd_v993.dbo.CONDITION_OCCURRENCE cdmTable\r\n\t\t\tINNER JOIN cdm_ibm_mdcd_v993.dbo.person p\r\n\t\t\tON cdmTable.person_id = p.person_id\r\n\t\t\t\r\n\t\t\t\r\n\t\t\t\r\n\t\tWHERE cdmTable.CONDITION_CONCEPT_ID =   315586\r\n\t\tAND p.gender_concept_id <> 8507 \r\n\t) violated_rows\r\n) violated_row_count,\r\n( \r\n\tSELECT COUNT_BIG(*) AS num_rows\r\n\tFROM cdm_ibm_mdcd_v993.dbo.CONDITION_OCCURRENCE cdmTable\r\n\t\r\n\t\r\n\t\r\n\tWHERE CONDITION_CONCEPT_ID =   315586\r\n) denominator\r\n;","CHECK_NAME":"plausibleGender","CHECK_LEVEL":"CONCEPT","CHECK_DESCRIPTION":"For a CONCEPT_ID   315586 (Priapism), the number and percent of records associated with patients with an implausible gender (correct gender = Male).","CDM_TABLE_NAME":"CONDITION_OCCURRENCE","CDM_FIELD_NAME":"CONDITION_CONCEPT_ID","CONCEPT_ID":"  315586","SQL_FILE":"concept_plausible_gender.sql","CATEGORY":"Plausibility","SUBCATEGORY":"Atemporal","CONTEXT":"Validation","checkId":2961,"FAILED":0,"THRESHOLD_VALUE":5,"_row":"20.124"},{"NUM_VIOLATED_ROWS":67,"PCT_VIOLATED_ROWS":0.0009,"NUM_DENOMINATOR_ROWS":77379,"EXECUTION_TIME":"1.064971 secs","QUERY_TEXT":"\r\n/*********\r\nCONCEPT LEVEL check:\r\nPLAUSIBLE_GENDER - number of records of a given concept which occur in person with implausible gender for that concept\r\n\r\nParameters used in this template:\r\ncdmDatabaseSchema = cdm_ibm_mdcd_v993.dbo\r\ncdmTableName = CONDITION_OCCURRENCE\r\ncdmFieldName = CONDITION_CONCEPT_ID\r\nconceptId =   433716\r\nplausibleGender = Male\r\n\r\n**********/\r\n\r\n\r\nSELECT num_violated_rows, CASE WHEN denominator.num_rows = 0 THEN 0 ELSE 1.0*num_violated_rows/denominator.num_rows END AS pct_violated_rows, \r\n  denominator.num_rows as num_denominator_rows\r\nFROM\r\n(\r\n\tSELECT COUNT_BIG(*) AS num_violated_rows\r\n\tFROM\r\n\t(\r\n\t\tSELECT cdmTable.* \r\n\t\tFROM cdm_ibm_mdcd_v993.dbo.CONDITION_OCCURRENCE cdmTable\r\n\t\t\tINNER JOIN cdm_ibm_mdcd_v993.dbo.person p\r\n\t\t\tON cdmTable.person_id = p.person_id\r\n\t\t\t\r\n\t\t\t\r\n\t\t\t\r\n\t\tWHERE cdmTable.CONDITION_CONCEPT_ID =   433716\r\n\t\tAND p.gender_concept_id <> 8507 \r\n\t) violated_rows\r\n) violated_row_count,\r\n( \r\n\tSELECT COUNT_BIG(*) AS num_rows\r\n\tFROM cdm_ibm_mdcd_v993.dbo.CONDITION_OCCURRENCE cdmTable\r\n\t\r\n\t\r\n\t\r\n\tWHERE CONDITION_CONCEPT_ID =   433716\r\n) denominator\r\n;","CHECK_NAME":"plausibleGender","CHECK_LEVEL":"CONCEPT","CHECK_DESCRIPTION":"For a CONCEPT_ID   433716 (Primary malignant neoplasm of testis), the number and percent of records associated with patients with an implausible gender (correct gender = Male).","CDM_TABLE_NAME":"CONDITION_OCCURRENCE","CDM_FIELD_NAME":"CONDITION_CONCEPT_ID","CONCEPT_ID":"  433716","SQL_FILE":"concept_plausible_gender.sql","CATEGORY":"Plausibility","SUBCATEGORY":"Atemporal","CONTEXT":"Validation","checkId":2962,"FAILED":0,"THRESHOLD_VALUE":5,"_row":"20.125"},{"NUM_VIOLATED_ROWS":20,"PCT_VIOLATED_ROWS":0.01,"NUM_DENOMINATOR_ROWS":2010,"EXECUTION_TIME":"2.683921 secs","QUERY_TEXT":"\r\n/*********\r\nCONCEPT LEVEL check:\r\nPLAUSIBLE_GENDER - number of records of a given concept which occur in person with implausible gender for that concept\r\n\r\nParameters used in this template:\r\ncdmDatabaseSchema = cdm_ibm_mdcd_v993.dbo\r\ncdmTableName = CONDITION_OCCURRENCE\r\ncdmFieldName = CONDITION_CONCEPT_ID\r\nconceptId =   434251\r\nplausibleGender = Male\r\n\r\n**********/\r\n\r\n\r\nSELECT num_violated_rows, CASE WHEN denominator.num_rows = 0 THEN 0 ELSE 1.0*num_violated_rows/denominator.num_rows END AS pct_violated_rows, \r\n  denominator.num_rows as num_denominator_rows\r\nFROM\r\n(\r\n\tSELECT COUNT_BIG(*) AS num_violated_rows\r\n\tFROM\r\n\t(\r\n\t\tSELECT cdmTable.* \r\n\t\tFROM cdm_ibm_mdcd_v993.dbo.CONDITION_OCCURRENCE cdmTable\r\n\t\t\tINNER JOIN cdm_ibm_mdcd_v993.dbo.person p\r\n\t\t\tON cdmTable.person_id = p.person_id\r\n\t\t\t\r\n\t\t\t\r\n\t\t\t\r\n\t\tWHERE cdmTable.CONDITION_CONCEPT_ID =   434251\r\n\t\tAND p.gender_concept_id <> 8507 \r\n\t) violated_rows\r\n) violated_row_count,\r\n( \r\n\tSELECT COUNT_BIG(*) AS num_rows\r\n\tFROM cdm_ibm_mdcd_v993.dbo.CONDITION_OCCURRENCE cdmTable\r\n\t\r\n\t\r\n\t\r\n\tWHERE CONDITION_CONCEPT_ID =   434251\r\n) denominator\r\n;","CHECK_NAME":"plausibleGender","CHECK_LEVEL":"CONCEPT","CHECK_DESCRIPTION":"For a CONCEPT_ID   434251 (Injury of male external genital organs), the number and percent of records associated with patients with an implausible gender (correct gender = Male).","CDM_TABLE_NAME":"CONDITION_OCCURRENCE","CDM_FIELD_NAME":"CONDITION_CONCEPT_ID","CONCEPT_ID":"  434251","SQL_FILE":"concept_plausible_gender.sql","CATEGORY":"Plausibility","SUBCATEGORY":"Atemporal","CONTEXT":"Validation","checkId":2963,"FAILED":0,"THRESHOLD_VALUE":5,"_row":"20.126"},{"NUM_VIOLATED_ROWS":36,"PCT_VIOLATED_ROWS":0.0014,"NUM_DENOMINATOR_ROWS":25241,"EXECUTION_TIME":"3.210918 secs","QUERY_TEXT":"\r\n/*********\r\nCONCEPT LEVEL check:\r\nPLAUSIBLE_GENDER - number of records of a given concept which occur in person with implausible gender for that concept\r\n\r\nParameters used in this template:\r\ncdmDatabaseSchema = cdm_ibm_mdcd_v993.dbo\r\ncdmTableName = CONDITION_OCCURRENCE\r\ncdmFieldName = CONDITION_CONCEPT_ID\r\nconceptId =   435315\r\nplausibleGender = Male\r\n\r\n**********/\r\n\r\n\r\nSELECT num_violated_rows, CASE WHEN denominator.num_rows = 0 THEN 0 ELSE 1.0*num_violated_rows/denominator.num_rows END AS pct_violated_rows, \r\n  denominator.num_rows as num_denominator_rows\r\nFROM\r\n(\r\n\tSELECT COUNT_BIG(*) AS num_violated_rows\r\n\tFROM\r\n\t(\r\n\t\tSELECT cdmTable.* \r\n\t\tFROM cdm_ibm_mdcd_v993.dbo.CONDITION_OCCURRENCE cdmTable\r\n\t\t\tINNER JOIN cdm_ibm_mdcd_v993.dbo.person p\r\n\t\t\tON cdmTable.person_id = p.person_id\r\n\t\t\t\r\n\t\t\t\r\n\t\t\t\r\n\t\tWHERE cdmTable.CONDITION_CONCEPT_ID =   435315\r\n\t\tAND p.gender_concept_id <> 8507 \r\n\t) violated_rows\r\n) violated_row_count,\r\n( \r\n\tSELECT COUNT_BIG(*) AS num_rows\r\n\tFROM cdm_ibm_mdcd_v993.dbo.CONDITION_OCCURRENCE cdmTable\r\n\t\r\n\t\r\n\t\r\n\tWHERE CONDITION_CONCEPT_ID =   435315\r\n) denominator\r\n;","CHECK_NAME":"plausibleGender","CHECK_LEVEL":"CONCEPT","CHECK_DESCRIPTION":"For a CONCEPT_ID   435315 (Torsion of testis), the number and percent of records associated with patients with an implausible gender (correct gender = Male).","CDM_TABLE_NAME":"CONDITION_OCCURRENCE","CDM_FIELD_NAME":"CONDITION_CONCEPT_ID","CONCEPT_ID":"  435315","SQL_FILE":"concept_plausible_gender.sql","CATEGORY":"Plausibility","SUBCATEGORY":"Atemporal","CONTEXT":"Validation","checkId":2964,"FAILED":0,"THRESHOLD_VALUE":5,"_row":"20.127"},{"NUM_VIOLATED_ROWS":93,"PCT_VIOLATED_ROWS":0.0019,"NUM_DENOMINATOR_ROWS":48006,"EXECUTION_TIME":"5.428852 secs","QUERY_TEXT":"\r\n/*********\r\nCONCEPT LEVEL check:\r\nPLAUSIBLE_GENDER - number of records of a given concept which occur in person with implausible gender for that concept\r\n\r\nParameters used in this template:\r\ncdmDatabaseSchema = cdm_ibm_mdcd_v993.dbo\r\ncdmTableName = CONDITION_OCCURRENCE\r\ncdmFieldName = CONDITION_CONCEPT_ID\r\nconceptId =   435648\r\nplausibleGender = Male\r\n\r\n**********/\r\n\r\n\r\nSELECT num_violated_rows, CASE WHEN denominator.num_rows = 0 THEN 0 ELSE 1.0*num_violated_rows/denominator.num_rows END AS pct_violated_rows, \r\n  denominator.num_rows as num_denominator_rows\r\nFROM\r\n(\r\n\tSELECT COUNT_BIG(*) AS num_violated_rows\r\n\tFROM\r\n\t(\r\n\t\tSELECT cdmTable.* \r\n\t\tFROM cdm_ibm_mdcd_v993.dbo.CONDITION_OCCURRENCE cdmTable\r\n\t\t\tINNER JOIN cdm_ibm_mdcd_v993.dbo.person p\r\n\t\t\tON cdmTable.person_id = p.person_id\r\n\t\t\t\r\n\t\t\t\r\n\t\t\t\r\n\t\tWHERE cdmTable.CONDITION_CONCEPT_ID =   435648\r\n\t\tAND p.gender_concept_id <> 8507 \r\n\t) violated_rows\r\n) violated_row_count,\r\n( \r\n\tSELECT COUNT_BIG(*) AS num_rows\r\n\tFROM cdm_ibm_mdcd_v993.dbo.CONDITION_OCCURRENCE cdmTable\r\n\t\r\n\t\r\n\t\r\n\tWHERE CONDITION_CONCEPT_ID =   435648\r\n) denominator\r\n;","CHECK_NAME":"plausibleGender","CHECK_LEVEL":"CONCEPT","CHECK_DESCRIPTION":"For a CONCEPT_ID   435648 (Retractile testis), the number and percent of records associated with patients with an implausible gender (correct gender = Male).","CDM_TABLE_NAME":"CONDITION_OCCURRENCE","CDM_FIELD_NAME":"CONDITION_CONCEPT_ID","CONCEPT_ID":"  435648","SQL_FILE":"concept_plausible_gender.sql","CATEGORY":"Plausibility","SUBCATEGORY":"Atemporal","CONTEXT":"Validation","checkId":2965,"FAILED":0,"THRESHOLD_VALUE":5,"_row":"20.128"},{"NUM_VIOLATED_ROWS":3149,"PCT_VIOLATED_ROWS":0.0071,"NUM_DENOMINATOR_ROWS":445442,"EXECUTION_TIME":"2.301925 secs","QUERY_TEXT":"\r\n/*********\r\nCONCEPT LEVEL check:\r\nPLAUSIBLE_GENDER - number of records of a given concept which occur in person with implausible gender for that concept\r\n\r\nParameters used in this template:\r\ncdmDatabaseSchema = cdm_ibm_mdcd_v993.dbo\r\ncdmTableName = CONDITION_OCCURRENCE\r\ncdmFieldName = CONDITION_CONCEPT_ID\r\nconceptId =   436155\r\nplausibleGender = Male\r\n\r\n**********/\r\n\r\n\r\nSELECT num_violated_rows, CASE WHEN denominator.num_rows = 0 THEN 0 ELSE 1.0*num_violated_rows/denominator.num_rows END AS pct_violated_rows, \r\n  denominator.num_rows as num_denominator_rows\r\nFROM\r\n(\r\n\tSELECT COUNT_BIG(*) AS num_violated_rows\r\n\tFROM\r\n\t(\r\n\t\tSELECT cdmTable.* \r\n\t\tFROM cdm_ibm_mdcd_v993.dbo.CONDITION_OCCURRENCE cdmTable\r\n\t\t\tINNER JOIN cdm_ibm_mdcd_v993.dbo.person p\r\n\t\t\tON cdmTable.person_id = p.person_id\r\n\t\t\t\r\n\t\t\t\r\n\t\t\t\r\n\t\tWHERE cdmTable.CONDITION_CONCEPT_ID =   436155\r\n\t\tAND p.gender_concept_id <> 8507 \r\n\t) violated_rows\r\n) violated_row_count,\r\n( \r\n\tSELECT COUNT_BIG(*) AS num_rows\r\n\tFROM cdm_ibm_mdcd_v993.dbo.CONDITION_OCCURRENCE cdmTable\r\n\t\r\n\t\r\n\t\r\n\tWHERE CONDITION_CONCEPT_ID =   436155\r\n) denominator\r\n;","CHECK_NAME":"plausibleGender","CHECK_LEVEL":"CONCEPT","CHECK_DESCRIPTION":"For a CONCEPT_ID   436155 (Redundant prepuce and phimosis), the number and percent of records associated with patients with an implausible gender (correct gender = Male).","CDM_TABLE_NAME":"CONDITION_OCCURRENCE","CDM_FIELD_NAME":"CONDITION_CONCEPT_ID","CONCEPT_ID":"  436155","SQL_FILE":"concept_plausible_gender.sql","CATEGORY":"Plausibility","SUBCATEGORY":"Atemporal","CONTEXT":"Validation","checkId":2966,"FAILED":0,"THRESHOLD_VALUE":5,"_row":"20.129"},{"NUM_VIOLATED_ROWS":19,"PCT_VIOLATED_ROWS":0.0005,"NUM_DENOMINATOR_ROWS":37287,"EXECUTION_TIME":"6.258837 secs","QUERY_TEXT":"\r\n/*********\r\nCONCEPT LEVEL check:\r\nPLAUSIBLE_GENDER - number of records of a given concept which occur in person with implausible gender for that concept\r\n\r\nParameters used in this template:\r\ncdmDatabaseSchema = cdm_ibm_mdcd_v993.dbo\r\ncdmTableName = CONDITION_OCCURRENCE\r\ncdmFieldName = CONDITION_CONCEPT_ID\r\nconceptId =   436358\r\nplausibleGender = Female\r\n\r\n**********/\r\n\r\n\r\nSELECT num_violated_rows, CASE WHEN denominator.num_rows = 0 THEN 0 ELSE 1.0*num_violated_rows/denominator.num_rows END AS pct_violated_rows, \r\n  denominator.num_rows as num_denominator_rows\r\nFROM\r\n(\r\n\tSELECT COUNT_BIG(*) AS num_violated_rows\r\n\tFROM\r\n\t(\r\n\t\tSELECT cdmTable.* \r\n\t\tFROM cdm_ibm_mdcd_v993.dbo.CONDITION_OCCURRENCE cdmTable\r\n\t\t\tINNER JOIN cdm_ibm_mdcd_v993.dbo.person p\r\n\t\t\tON cdmTable.person_id = p.person_id\r\n\t\t\t\r\n\t\t\t\r\n\t\t\t\r\n\t\tWHERE cdmTable.CONDITION_CONCEPT_ID =   436358\r\n\t\tAND p.gender_concept_id <> 8532 \r\n\t) violated_rows\r\n) violated_row_count,\r\n( \r\n\tSELECT COUNT_BIG(*) AS num_rows\r\n\tFROM cdm_ibm_mdcd_v993.dbo.CONDITION_OCCURRENCE cdmTable\r\n\t\r\n\t\r\n\t\r\n\tWHERE CONDITION_CONCEPT_ID =   436358\r\n) denominator\r\n;","CHECK_NAME":"plausibleGender","CHECK_LEVEL":"CONCEPT","CHECK_DESCRIPTION":"For a CONCEPT_ID   436358 (Primary malignant neoplasm of exocervix), the number and percent of records associated with patients with an implausible gender (correct gender = Female).","CDM_TABLE_NAME":"CONDITION_OCCURRENCE","CDM_FIELD_NAME":"CONDITION_CONCEPT_ID","CONCEPT_ID":"  436358","SQL_FILE":"concept_plausible_gender.sql","CATEGORY":"Plausibility","SUBCATEGORY":"Atemporal","CONTEXT":"Validation","checkId":2967,"FAILED":0,"THRESHOLD_VALUE":5,"_row":"20.130"},{"NUM_VIOLATED_ROWS":36,"PCT_VIOLATED_ROWS":0.0071,"NUM_DENOMINATOR_ROWS":5036,"EXECUTION_TIME":"2.462937 secs","QUERY_TEXT":"\r\n/*********\r\nCONCEPT LEVEL check:\r\nPLAUSIBLE_GENDER - number of records of a given concept which occur in person with implausible gender for that concept\r\n\r\nParameters used in this template:\r\ncdmDatabaseSchema = cdm_ibm_mdcd_v993.dbo\r\ncdmTableName = CONDITION_OCCURRENCE\r\ncdmFieldName = CONDITION_CONCEPT_ID\r\nconceptId =   436366\r\nplausibleGender = Male\r\n\r\n**********/\r\n\r\n\r\nSELECT num_violated_rows, CASE WHEN denominator.num_rows = 0 THEN 0 ELSE 1.0*num_violated_rows/denominator.num_rows END AS pct_violated_rows, \r\n  denominator.num_rows as num_denominator_rows\r\nFROM\r\n(\r\n\tSELECT COUNT_BIG(*) AS num_violated_rows\r\n\tFROM\r\n\t(\r\n\t\tSELECT cdmTable.* \r\n\t\tFROM cdm_ibm_mdcd_v993.dbo.CONDITION_OCCURRENCE cdmTable\r\n\t\t\tINNER JOIN cdm_ibm_mdcd_v993.dbo.person p\r\n\t\t\tON cdmTable.person_id = p.person_id\r\n\t\t\t\r\n\t\t\t\r\n\t\t\t\r\n\t\tWHERE cdmTable.CONDITION_CONCEPT_ID =   436366\r\n\t\tAND p.gender_concept_id <> 8507 \r\n\t) violated_rows\r\n) violated_row_count,\r\n( \r\n\tSELECT COUNT_BIG(*) AS num_rows\r\n\tFROM cdm_ibm_mdcd_v993.dbo.CONDITION_OCCURRENCE cdmTable\r\n\t\r\n\t\r\n\t\r\n\tWHERE CONDITION_CONCEPT_ID =   436366\r\n) denominator\r\n;","CHECK_NAME":"plausibleGender","CHECK_LEVEL":"CONCEPT","CHECK_DESCRIPTION":"For a CONCEPT_ID   436366 (Benign neoplasm of testis), the number and percent of records associated with patients with an implausible gender (correct gender = Male).","CDM_TABLE_NAME":"CONDITION_OCCURRENCE","CDM_FIELD_NAME":"CONDITION_CONCEPT_ID","CONCEPT_ID":"  436366","SQL_FILE":"concept_plausible_gender.sql","CATEGORY":"Plausibility","SUBCATEGORY":"Atemporal","CONTEXT":"Validation","checkId":2968,"FAILED":0,"THRESHOLD_VALUE":5,"_row":"20.131"},{"NUM_VIOLATED_ROWS":153,"PCT_VIOLATED_ROWS":0.0015,"NUM_DENOMINATOR_ROWS":102906,"EXECUTION_TIME":"1.189956 secs","QUERY_TEXT":"\r\n/*********\r\nCONCEPT LEVEL check:\r\nPLAUSIBLE_GENDER - number of records of a given concept which occur in person with implausible gender for that concept\r\n\r\nParameters used in this template:\r\ncdmDatabaseSchema = cdm_ibm_mdcd_v993.dbo\r\ncdmTableName = CONDITION_OCCURRENCE\r\ncdmFieldName = CONDITION_CONCEPT_ID\r\nconceptId =   436466\r\nplausibleGender = Male\r\n\r\n**********/\r\n\r\n\r\nSELECT num_violated_rows, CASE WHEN denominator.num_rows = 0 THEN 0 ELSE 1.0*num_violated_rows/denominator.num_rows END AS pct_violated_rows, \r\n  denominator.num_rows as num_denominator_rows\r\nFROM\r\n(\r\n\tSELECT COUNT_BIG(*) AS num_violated_rows\r\n\tFROM\r\n\t(\r\n\t\tSELECT cdmTable.* \r\n\t\tFROM cdm_ibm_mdcd_v993.dbo.CONDITION_OCCURRENCE cdmTable\r\n\t\t\tINNER JOIN cdm_ibm_mdcd_v993.dbo.person p\r\n\t\t\tON cdmTable.person_id = p.person_id\r\n\t\t\t\r\n\t\t\t\r\n\t\t\t\r\n\t\tWHERE cdmTable.CONDITION_CONCEPT_ID =   436466\r\n\t\tAND p.gender_concept_id <> 8507 \r\n\t) violated_rows\r\n) violated_row_count,\r\n( \r\n\tSELECT COUNT_BIG(*) AS num_rows\r\n\tFROM cdm_ibm_mdcd_v993.dbo.CONDITION_OCCURRENCE cdmTable\r\n\t\r\n\t\r\n\t\r\n\tWHERE CONDITION_CONCEPT_ID =   436466\r\n) denominator\r\n;","CHECK_NAME":"plausibleGender","CHECK_LEVEL":"CONCEPT","CHECK_DESCRIPTION":"For a CONCEPT_ID   436466 (Balanoposthitis), the number and percent of records associated with patients with an implausible gender (correct gender = Male).","CDM_TABLE_NAME":"CONDITION_OCCURRENCE","CDM_FIELD_NAME":"CONDITION_CONCEPT_ID","CONCEPT_ID":"  436466","SQL_FILE":"concept_plausible_gender.sql","CATEGORY":"Plausibility","SUBCATEGORY":"Atemporal","CONTEXT":"Validation","checkId":2969,"FAILED":0,"THRESHOLD_VALUE":5,"_row":"20.132"},{"NUM_VIOLATED_ROWS":6,"PCT_VIOLATED_ROWS":0.0016,"NUM_DENOMINATOR_ROWS":3776,"EXECUTION_TIME":"5.001864 secs","QUERY_TEXT":"\r\n/*********\r\nCONCEPT LEVEL check:\r\nPLAUSIBLE_GENDER - number of records of a given concept which occur in person with implausible gender for that concept\r\n\r\nParameters used in this template:\r\ncdmDatabaseSchema = cdm_ibm_mdcd_v993.dbo\r\ncdmTableName = CONDITION_OCCURRENCE\r\ncdmFieldName = CONDITION_CONCEPT_ID\r\nconceptId =   437501\r\nplausibleGender = Female\r\n\r\n**********/\r\n\r\n\r\nSELECT num_violated_rows, CASE WHEN denominator.num_rows = 0 THEN 0 ELSE 1.0*num_violated_rows/denominator.num_rows END AS pct_violated_rows, \r\n  denominator.num_rows as num_denominator_rows\r\nFROM\r\n(\r\n\tSELECT COUNT_BIG(*) AS num_violated_rows\r\n\tFROM\r\n\t(\r\n\t\tSELECT cdmTable.* \r\n\t\tFROM cdm_ibm_mdcd_v993.dbo.CONDITION_OCCURRENCE cdmTable\r\n\t\t\tINNER JOIN cdm_ibm_mdcd_v993.dbo.person p\r\n\t\t\tON cdmTable.person_id = p.person_id\r\n\t\t\t\r\n\t\t\t\r\n\t\t\t\r\n\t\tWHERE cdmTable.CONDITION_CONCEPT_ID =   437501\r\n\t\tAND p.gender_concept_id <> 8532 \r\n\t) violated_rows\r\n) violated_row_count,\r\n( \r\n\tSELECT COUNT_BIG(*) AS num_rows\r\n\tFROM cdm_ibm_mdcd_v993.dbo.CONDITION_OCCURRENCE cdmTable\r\n\t\r\n\t\r\n\t\r\n\tWHERE CONDITION_CONCEPT_ID =   437501\r\n) denominator\r\n;","CHECK_NAME":"plausibleGender","CHECK_LEVEL":"CONCEPT","CHECK_DESCRIPTION":"For a CONCEPT_ID   437501 (Primary malignant neoplasm of labia majora), the number and percent of records associated with patients with an implausible gender (correct gender = Female).","CDM_TABLE_NAME":"CONDITION_OCCURRENCE","CDM_FIELD_NAME":"CONDITION_CONCEPT_ID","CONCEPT_ID":"  437501","SQL_FILE":"concept_plausible_gender.sql","CATEGORY":"Plausibility","SUBCATEGORY":"Atemporal","CONTEXT":"Validation","checkId":2970,"FAILED":0,"THRESHOLD_VALUE":5,"_row":"20.133"},{"NUM_VIOLATED_ROWS":686,"PCT_VIOLATED_ROWS":0.0031,"NUM_DENOMINATOR_ROWS":218236,"EXECUTION_TIME":"2.287943 secs","QUERY_TEXT":"\r\n/*********\r\nCONCEPT LEVEL check:\r\nPLAUSIBLE_GENDER - number of records of a given concept which occur in person with implausible gender for that concept\r\n\r\nParameters used in this template:\r\ncdmDatabaseSchema = cdm_ibm_mdcd_v993.dbo\r\ncdmTableName = CONDITION_OCCURRENCE\r\ncdmFieldName = CONDITION_CONCEPT_ID\r\nconceptId =   437655\r\nplausibleGender = Male\r\n\r\n**********/\r\n\r\n\r\nSELECT num_violated_rows, CASE WHEN denominator.num_rows = 0 THEN 0 ELSE 1.0*num_violated_rows/denominator.num_rows END AS pct_violated_rows, \r\n  denominator.num_rows as num_denominator_rows\r\nFROM\r\n(\r\n\tSELECT COUNT_BIG(*) AS num_violated_rows\r\n\tFROM\r\n\t(\r\n\t\tSELECT cdmTable.* \r\n\t\tFROM cdm_ibm_mdcd_v993.dbo.CONDITION_OCCURRENCE cdmTable\r\n\t\t\tINNER JOIN cdm_ibm_mdcd_v993.dbo.person p\r\n\t\t\tON cdmTable.person_id = p.person_id\r\n\t\t\t\r\n\t\t\t\r\n\t\t\t\r\n\t\tWHERE cdmTable.CONDITION_CONCEPT_ID =   437655\r\n\t\tAND p.gender_concept_id <> 8507 \r\n\t) violated_rows\r\n) violated_row_count,\r\n( \r\n\tSELECT COUNT_BIG(*) AS num_rows\r\n\tFROM cdm_ibm_mdcd_v993.dbo.CONDITION_OCCURRENCE cdmTable\r\n\t\r\n\t\r\n\t\r\n\tWHERE CONDITION_CONCEPT_ID =   437655\r\n) denominator\r\n;","CHECK_NAME":"plausibleGender","CHECK_LEVEL":"CONCEPT","CHECK_DESCRIPTION":"For a CONCEPT_ID   437655 (Undescended testicle), the number and percent of records associated with patients with an implausible gender (correct gender = Male).","CDM_TABLE_NAME":"CONDITION_OCCURRENCE","CDM_FIELD_NAME":"CONDITION_CONCEPT_ID","CONCEPT_ID":"  437655","SQL_FILE":"concept_plausible_gender.sql","CATEGORY":"Plausibility","SUBCATEGORY":"Atemporal","CONTEXT":"Validation","checkId":2971,"FAILED":0,"THRESHOLD_VALUE":5,"_row":"20.134"},{"NUM_VIOLATED_ROWS":12,"PCT_VIOLATED_ROWS":0.001,"NUM_DENOMINATOR_ROWS":11654,"EXECUTION_TIME":"3.484912 secs","QUERY_TEXT":"\r\n/*********\r\nCONCEPT LEVEL check:\r\nPLAUSIBLE_GENDER - number of records of a given concept which occur in person with implausible gender for that concept\r\n\r\nParameters used in this template:\r\ncdmDatabaseSchema = cdm_ibm_mdcd_v993.dbo\r\ncdmTableName = CONDITION_OCCURRENCE\r\ncdmFieldName = CONDITION_CONCEPT_ID\r\nconceptId =   438477\r\nplausibleGender = Male\r\n\r\n**********/\r\n\r\n\r\nSELECT num_violated_rows, CASE WHEN denominator.num_rows = 0 THEN 0 ELSE 1.0*num_violated_rows/denominator.num_rows END AS pct_violated_rows, \r\n  denominator.num_rows as num_denominator_rows\r\nFROM\r\n(\r\n\tSELECT COUNT_BIG(*) AS num_violated_rows\r\n\tFROM\r\n\t(\r\n\t\tSELECT cdmTable.* \r\n\t\tFROM cdm_ibm_mdcd_v993.dbo.CONDITION_OCCURRENCE cdmTable\r\n\t\t\tINNER JOIN cdm_ibm_mdcd_v993.dbo.person p\r\n\t\t\tON cdmTable.person_id = p.person_id\r\n\t\t\t\r\n\t\t\t\r\n\t\t\t\r\n\t\tWHERE cdmTable.CONDITION_CONCEPT_ID =   438477\r\n\t\tAND p.gender_concept_id <> 8507 \r\n\t) violated_rows\r\n) violated_row_count,\r\n( \r\n\tSELECT COUNT_BIG(*) AS num_rows\r\n\tFROM cdm_ibm_mdcd_v993.dbo.CONDITION_OCCURRENCE cdmTable\r\n\t\r\n\t\r\n\t\r\n\tWHERE CONDITION_CONCEPT_ID =   438477\r\n) denominator\r\n;","CHECK_NAME":"plausibleGender","CHECK_LEVEL":"CONCEPT","CHECK_DESCRIPTION":"For a CONCEPT_ID   438477 (Atrophy of testis), the number and percent of records associated with patients with an implausible gender (correct gender = Male).","CDM_TABLE_NAME":"CONDITION_OCCURRENCE","CDM_FIELD_NAME":"CONDITION_CONCEPT_ID","CONCEPT_ID":"  438477","SQL_FILE":"concept_plausible_gender.sql","CATEGORY":"Plausibility","SUBCATEGORY":"Atemporal","CONTEXT":"Validation","checkId":2972,"FAILED":0,"THRESHOLD_VALUE":5,"_row":"20.135"},{"NUM_VIOLATED_ROWS":19,"PCT_VIOLATED_ROWS":0.0026,"NUM_DENOMINATOR_ROWS":7175,"EXECUTION_TIME":"8.200772 secs","QUERY_TEXT":"\r\n/*********\r\nCONCEPT LEVEL check:\r\nPLAUSIBLE_GENDER - number of records of a given concept which occur in person with implausible gender for that concept\r\n\r\nParameters used in this template:\r\ncdmDatabaseSchema = cdm_ibm_mdcd_v993.dbo\r\ncdmTableName = CONDITION_OCCURRENCE\r\ncdmFieldName = CONDITION_CONCEPT_ID\r\nconceptId =   439871\r\nplausibleGender = Male\r\n\r\n**********/\r\n\r\n\r\nSELECT num_violated_rows, CASE WHEN denominator.num_rows = 0 THEN 0 ELSE 1.0*num_violated_rows/denominator.num_rows END AS pct_violated_rows, \r\n  denominator.num_rows as num_denominator_rows\r\nFROM\r\n(\r\n\tSELECT COUNT_BIG(*) AS num_violated_rows\r\n\tFROM\r\n\t(\r\n\t\tSELECT cdmTable.* \r\n\t\tFROM cdm_ibm_mdcd_v993.dbo.CONDITION_OCCURRENCE cdmTable\r\n\t\t\tINNER JOIN cdm_ibm_mdcd_v993.dbo.person p\r\n\t\t\tON cdmTable.person_id = p.person_id\r\n\t\t\t\r\n\t\t\t\r\n\t\t\t\r\n\t\tWHERE cdmTable.CONDITION_CONCEPT_ID =   439871\r\n\t\tAND p.gender_concept_id <> 8507 \r\n\t) violated_rows\r\n) violated_row_count,\r\n( \r\n\tSELECT COUNT_BIG(*) AS num_rows\r\n\tFROM cdm_ibm_mdcd_v993.dbo.CONDITION_OCCURRENCE cdmTable\r\n\t\r\n\t\r\n\t\r\n\tWHERE CONDITION_CONCEPT_ID =   439871\r\n) denominator\r\n;","CHECK_NAME":"plausibleGender","CHECK_LEVEL":"CONCEPT","CHECK_DESCRIPTION":"For a CONCEPT_ID   439871 (Hemospermia), the number and percent of records associated with patients with an implausible gender (correct gender = Male).","CDM_TABLE_NAME":"CONDITION_OCCURRENCE","CDM_FIELD_NAME":"CONDITION_CONCEPT_ID","CONCEPT_ID":"  439871","SQL_FILE":"concept_plausible_gender.sql","CATEGORY":"Plausibility","SUBCATEGORY":"Atemporal","CONTEXT":"Validation","checkId":2973,"FAILED":0,"THRESHOLD_VALUE":5,"_row":"20.136"},{"NUM_VIOLATED_ROWS":19,"PCT_VIOLATED_ROWS":0.008,"NUM_DENOMINATOR_ROWS":2363,"EXECUTION_TIME":"5.633852 secs","QUERY_TEXT":"\r\n/*********\r\nCONCEPT LEVEL check:\r\nPLAUSIBLE_GENDER - number of records of a given concept which occur in person with implausible gender for that concept\r\n\r\nParameters used in this template:\r\ncdmDatabaseSchema = cdm_ibm_mdcd_v993.dbo\r\ncdmTableName = CONDITION_OCCURRENCE\r\ncdmFieldName = CONDITION_CONCEPT_ID\r\nconceptId =   440971\r\nplausibleGender = Male\r\n\r\n**********/\r\n\r\n\r\nSELECT num_violated_rows, CASE WHEN denominator.num_rows = 0 THEN 0 ELSE 1.0*num_violated_rows/denominator.num_rows END AS pct_violated_rows, \r\n  denominator.num_rows as num_denominator_rows\r\nFROM\r\n(\r\n\tSELECT COUNT_BIG(*) AS num_violated_rows\r\n\tFROM\r\n\t(\r\n\t\tSELECT cdmTable.* \r\n\t\tFROM cdm_ibm_mdcd_v993.dbo.CONDITION_OCCURRENCE cdmTable\r\n\t\t\tINNER JOIN cdm_ibm_mdcd_v993.dbo.person p\r\n\t\t\tON cdmTable.person_id = p.person_id\r\n\t\t\t\r\n\t\t\t\r\n\t\t\t\r\n\t\tWHERE cdmTable.CONDITION_CONCEPT_ID =   440971\r\n\t\tAND p.gender_concept_id <> 8507 \r\n\t) violated_rows\r\n) violated_row_count,\r\n( \r\n\tSELECT COUNT_BIG(*) AS num_rows\r\n\tFROM cdm_ibm_mdcd_v993.dbo.CONDITION_OCCURRENCE cdmTable\r\n\t\r\n\t\r\n\t\r\n\tWHERE CONDITION_CONCEPT_ID =   440971\r\n) denominator\r\n;","CHECK_NAME":"plausibleGender","CHECK_LEVEL":"CONCEPT","CHECK_DESCRIPTION":"For a CONCEPT_ID   440971 (Neoplasm of uncertain behavior of testis), the number and percent of records associated with patients with an implausible gender (correct gender = Male).","CDM_TABLE_NAME":"CONDITION_OCCURRENCE","CDM_FIELD_NAME":"CONDITION_CONCEPT_ID","CONCEPT_ID":"  440971","SQL_FILE":"concept_plausible_gender.sql","CATEGORY":"Plausibility","SUBCATEGORY":"Atemporal","CONTEXT":"Validation","checkId":2974,"FAILED":0,"THRESHOLD_VALUE":5,"_row":"20.137"},{"NUM_VIOLATED_ROWS":3,"PCT_VIOLATED_ROWS":0.0012,"NUM_DENOMINATOR_ROWS":2482,"EXECUTION_TIME":"5.997838 secs","QUERY_TEXT":"\r\n/*********\r\nCONCEPT LEVEL check:\r\nPLAUSIBLE_GENDER - number of records of a given concept which occur in person with implausible gender for that concept\r\n\r\nParameters used in this template:\r\ncdmDatabaseSchema = cdm_ibm_mdcd_v993.dbo\r\ncdmTableName = CONDITION_OCCURRENCE\r\ncdmFieldName = CONDITION_CONCEPT_ID\r\nconceptId =   441068\r\nplausibleGender = Male\r\n\r\n**********/\r\n\r\n\r\nSELECT num_violated_rows, CASE WHEN denominator.num_rows = 0 THEN 0 ELSE 1.0*num_violated_rows/denominator.num_rows END AS pct_violated_rows, \r\n  denominator.num_rows as num_denominator_rows\r\nFROM\r\n(\r\n\tSELECT COUNT_BIG(*) AS num_violated_rows\r\n\tFROM\r\n\t(\r\n\t\tSELECT cdmTable.* \r\n\t\tFROM cdm_ibm_mdcd_v993.dbo.CONDITION_OCCURRENCE cdmTable\r\n\t\t\tINNER JOIN cdm_ibm_mdcd_v993.dbo.person p\r\n\t\t\tON cdmTable.person_id = p.person_id\r\n\t\t\t\r\n\t\t\t\r\n\t\t\t\r\n\t\tWHERE cdmTable.CONDITION_CONCEPT_ID =   441068\r\n\t\tAND p.gender_concept_id <> 8507 \r\n\t) violated_rows\r\n) violated_row_count,\r\n( \r\n\tSELECT COUNT_BIG(*) AS num_rows\r\n\tFROM cdm_ibm_mdcd_v993.dbo.CONDITION_OCCURRENCE cdmTable\r\n\t\r\n\t\r\n\t\r\n\tWHERE CONDITION_CONCEPT_ID =   441068\r\n) denominator\r\n;","CHECK_NAME":"plausibleGender","CHECK_LEVEL":"CONCEPT","CHECK_DESCRIPTION":"For a CONCEPT_ID   441068 (Torsion of appendix of testis), the number and percent of records associated with patients with an implausible gender (correct gender = Male).","CDM_TABLE_NAME":"CONDITION_OCCURRENCE","CDM_FIELD_NAME":"CONDITION_CONCEPT_ID","CONCEPT_ID":"  441068","SQL_FILE":"concept_plausible_gender.sql","CATEGORY":"Plausibility","SUBCATEGORY":"Atemporal","CONTEXT":"Validation","checkId":2975,"FAILED":0,"THRESHOLD_VALUE":5,"_row":"20.138"},{"NUM_VIOLATED_ROWS":26,"PCT_VIOLATED_ROWS":0.0039,"NUM_DENOMINATOR_ROWS":6675,"EXECUTION_TIME":"3.011918 secs","QUERY_TEXT":"\r\n/*********\r\nCONCEPT LEVEL check:\r\nPLAUSIBLE_GENDER - number of records of a given concept which occur in person with implausible gender for that concept\r\n\r\nParameters used in this template:\r\ncdmDatabaseSchema = cdm_ibm_mdcd_v993.dbo\r\ncdmTableName = CONDITION_OCCURRENCE\r\ncdmFieldName = CONDITION_CONCEPT_ID\r\nconceptId =   441077\r\nplausibleGender = Female\r\n\r\n**********/\r\n\r\n\r\nSELECT num_violated_rows, CASE WHEN denominator.num_rows = 0 THEN 0 ELSE 1.0*num_violated_rows/denominator.num_rows END AS pct_violated_rows, \r\n  denominator.num_rows as num_denominator_rows\r\nFROM\r\n(\r\n\tSELECT COUNT_BIG(*) AS num_violated_rows\r\n\tFROM\r\n\t(\r\n\t\tSELECT cdmTable.* \r\n\t\tFROM cdm_ibm_mdcd_v993.dbo.CONDITION_OCCURRENCE cdmTable\r\n\t\t\tINNER JOIN cdm_ibm_mdcd_v993.dbo.person p\r\n\t\t\tON cdmTable.person_id = p.person_id\r\n\t\t\t\r\n\t\t\t\r\n\t\t\t\r\n\t\tWHERE cdmTable.CONDITION_CONCEPT_ID =   441077\r\n\t\tAND p.gender_concept_id <> 8532 \r\n\t) violated_rows\r\n) violated_row_count,\r\n( \r\n\tSELECT COUNT_BIG(*) AS num_rows\r\n\tFROM cdm_ibm_mdcd_v993.dbo.CONDITION_OCCURRENCE cdmTable\r\n\t\r\n\t\r\n\t\r\n\tWHERE CONDITION_CONCEPT_ID =   441077\r\n) denominator\r\n;","CHECK_NAME":"plausibleGender","CHECK_LEVEL":"CONCEPT","CHECK_DESCRIPTION":"For a CONCEPT_ID   441077 (Stenosis of cervix), the number and percent of records associated with patients with an implausible gender (correct gender = Female).","CDM_TABLE_NAME":"CONDITION_OCCURRENCE","CDM_FIELD_NAME":"CONDITION_CONCEPT_ID","CONCEPT_ID":"  441077","SQL_FILE":"concept_plausible_gender.sql","CATEGORY":"Plausibility","SUBCATEGORY":"Atemporal","CONTEXT":"Validation","checkId":2976,"FAILED":0,"THRESHOLD_VALUE":5,"_row":"20.139"},{"NUM_VIOLATED_ROWS":101,"PCT_VIOLATED_ROWS":0.0017,"NUM_DENOMINATOR_ROWS":60867,"EXECUTION_TIME":"0.875974 secs","QUERY_TEXT":"\r\n/*********\r\nCONCEPT LEVEL check:\r\nPLAUSIBLE_GENDER - number of records of a given concept which occur in person with implausible gender for that concept\r\n\r\nParameters used in this template:\r\ncdmDatabaseSchema = cdm_ibm_mdcd_v993.dbo\r\ncdmTableName = CONDITION_OCCURRENCE\r\ncdmFieldName = CONDITION_CONCEPT_ID\r\nconceptId =   441805\r\nplausibleGender = Female\r\n\r\n**********/\r\n\r\n\r\nSELECT num_violated_rows, CASE WHEN denominator.num_rows = 0 THEN 0 ELSE 1.0*num_violated_rows/denominator.num_rows END AS pct_violated_rows, \r\n  denominator.num_rows as num_denominator_rows\r\nFROM\r\n(\r\n\tSELECT COUNT_BIG(*) AS num_violated_rows\r\n\tFROM\r\n\t(\r\n\t\tSELECT cdmTable.* \r\n\t\tFROM cdm_ibm_mdcd_v993.dbo.CONDITION_OCCURRENCE cdmTable\r\n\t\t\tINNER JOIN cdm_ibm_mdcd_v993.dbo.person p\r\n\t\t\tON cdmTable.person_id = p.person_id\r\n\t\t\t\r\n\t\t\t\r\n\t\t\t\r\n\t\tWHERE cdmTable.CONDITION_CONCEPT_ID =   441805\r\n\t\tAND p.gender_concept_id <> 8532 \r\n\t) violated_rows\r\n) violated_row_count,\r\n( \r\n\tSELECT COUNT_BIG(*) AS num_rows\r\n\tFROM cdm_ibm_mdcd_v993.dbo.CONDITION_OCCURRENCE cdmTable\r\n\t\r\n\t\r\n\t\r\n\tWHERE CONDITION_CONCEPT_ID =   441805\r\n) denominator\r\n;","CHECK_NAME":"plausibleGender","CHECK_LEVEL":"CONCEPT","CHECK_DESCRIPTION":"For a CONCEPT_ID   441805 (Primary malignant neoplasm of endocervix), the number and percent of records associated with patients with an implausible gender (correct gender = Female).","CDM_TABLE_NAME":"CONDITION_OCCURRENCE","CDM_FIELD_NAME":"CONDITION_CONCEPT_ID","CONCEPT_ID":"  441805","SQL_FILE":"concept_plausible_gender.sql","CATEGORY":"Plausibility","SUBCATEGORY":"Atemporal","CONTEXT":"Validation","checkId":2977,"FAILED":0,"THRESHOLD_VALUE":5,"_row":"20.140"},{"NUM_VIOLATED_ROWS":362,"PCT_VIOLATED_ROWS":0.0033,"NUM_DENOMINATOR_ROWS":109444,"EXECUTION_TIME":"0.756974 secs","QUERY_TEXT":"\r\n/*********\r\nCONCEPT LEVEL check:\r\nPLAUSIBLE_GENDER - number of records of a given concept which occur in person with implausible gender for that concept\r\n\r\nParameters used in this template:\r\ncdmDatabaseSchema = cdm_ibm_mdcd_v993.dbo\r\ncdmTableName = CONDITION_OCCURRENCE\r\ncdmFieldName = CONDITION_CONCEPT_ID\r\nconceptId =   442781\r\nplausibleGender = Female\r\n\r\n**********/\r\n\r\n\r\nSELECT num_violated_rows, CASE WHEN denominator.num_rows = 0 THEN 0 ELSE 1.0*num_violated_rows/denominator.num_rows END AS pct_violated_rows, \r\n  denominator.num_rows as num_denominator_rows\r\nFROM\r\n(\r\n\tSELECT COUNT_BIG(*) AS num_violated_rows\r\n\tFROM\r\n\t(\r\n\t\tSELECT cdmTable.* \r\n\t\tFROM cdm_ibm_mdcd_v993.dbo.CONDITION_OCCURRENCE cdmTable\r\n\t\t\tINNER JOIN cdm_ibm_mdcd_v993.dbo.person p\r\n\t\t\tON cdmTable.person_id = p.person_id\r\n\t\t\t\r\n\t\t\t\r\n\t\t\t\r\n\t\tWHERE cdmTable.CONDITION_CONCEPT_ID =   442781\r\n\t\tAND p.gender_concept_id <> 8532 \r\n\t) violated_rows\r\n) violated_row_count,\r\n( \r\n\tSELECT COUNT_BIG(*) AS num_rows\r\n\tFROM cdm_ibm_mdcd_v993.dbo.CONDITION_OCCURRENCE cdmTable\r\n\t\r\n\t\r\n\t\r\n\tWHERE CONDITION_CONCEPT_ID =   442781\r\n) denominator\r\n;","CHECK_NAME":"plausibleGender","CHECK_LEVEL":"CONCEPT","CHECK_DESCRIPTION":"For a CONCEPT_ID   442781 (Disorder of uterine cervix), the number and percent of records associated with patients with an implausible gender (correct gender = Female).","CDM_TABLE_NAME":"CONDITION_OCCURRENCE","CDM_FIELD_NAME":"CONDITION_CONCEPT_ID","CONCEPT_ID":"  442781","SQL_FILE":"concept_plausible_gender.sql","CATEGORY":"Plausibility","SUBCATEGORY":"Atemporal","CONTEXT":"Validation","checkId":2978,"FAILED":0,"THRESHOLD_VALUE":5,"_row":"20.141"},{"NUM_VIOLATED_ROWS":405,"PCT_VIOLATED_ROWS":0.001,"NUM_DENOMINATOR_ROWS":425121,"EXECUTION_TIME":"0.876972 secs","QUERY_TEXT":"\r\n/*********\r\nCONCEPT LEVEL check:\r\nPLAUSIBLE_GENDER - number of records of a given concept which occur in person with implausible gender for that concept\r\n\r\nParameters used in this template:\r\ncdmDatabaseSchema = cdm_ibm_mdcd_v993.dbo\r\ncdmTableName = CONDITION_OCCURRENCE\r\ncdmFieldName = CONDITION_CONCEPT_ID\r\nconceptId =   443211\r\nplausibleGender = Male\r\n\r\n**********/\r\n\r\n\r\nSELECT num_violated_rows, CASE WHEN denominator.num_rows = 0 THEN 0 ELSE 1.0*num_violated_rows/denominator.num_rows END AS pct_violated_rows, \r\n  denominator.num_rows as num_denominator_rows\r\nFROM\r\n(\r\n\tSELECT COUNT_BIG(*) AS num_violated_rows\r\n\tFROM\r\n\t(\r\n\t\tSELECT cdmTable.* \r\n\t\tFROM cdm_ibm_mdcd_v993.dbo.CONDITION_OCCURRENCE cdmTable\r\n\t\t\tINNER JOIN cdm_ibm_mdcd_v993.dbo.person p\r\n\t\t\tON cdmTable.person_id = p.person_id\r\n\t\t\t\r\n\t\t\t\r\n\t\t\t\r\n\t\tWHERE cdmTable.CONDITION_CONCEPT_ID =   443211\r\n\t\tAND p.gender_concept_id <> 8507 \r\n\t) violated_rows\r\n) violated_row_count,\r\n( \r\n\tSELECT COUNT_BIG(*) AS num_rows\r\n\tFROM cdm_ibm_mdcd_v993.dbo.CONDITION_OCCURRENCE cdmTable\r\n\t\r\n\t\r\n\t\r\n\tWHERE CONDITION_CONCEPT_ID =   443211\r\n) denominator\r\n;","CHECK_NAME":"plausibleGender","CHECK_LEVEL":"CONCEPT","CHECK_DESCRIPTION":"For a CONCEPT_ID   443211 (Benign prostatic hypertrophy with outflow obstruction), the number and percent of records associated with patients with an implausible gender (correct gender = Male).","CDM_TABLE_NAME":"CONDITION_OCCURRENCE","CDM_FIELD_NAME":"CONDITION_CONCEPT_ID","CONCEPT_ID":"  443211","SQL_FILE":"concept_plausible_gender.sql","CATEGORY":"Plausibility","SUBCATEGORY":"Atemporal","CONTEXT":"Validation","checkId":2979,"FAILED":0,"THRESHOLD_VALUE":5,"_row":"20.142"},{"NUM_VIOLATED_ROWS":12,"PCT_VIOLATED_ROWS":0.0005,"NUM_DENOMINATOR_ROWS":23406,"EXECUTION_TIME":"0.656975 secs","QUERY_TEXT":"\r\n/*********\r\nCONCEPT LEVEL check:\r\nPLAUSIBLE_GENDER - number of records of a given concept which occur in person with implausible gender for that concept\r\n\r\nParameters used in this template:\r\ncdmDatabaseSchema = cdm_ibm_mdcd_v993.dbo\r\ncdmTableName = CONDITION_OCCURRENCE\r\ncdmFieldName = CONDITION_CONCEPT_ID\r\nconceptId =   443435\r\nplausibleGender = Female\r\n\r\n**********/\r\n\r\n\r\nSELECT num_violated_rows, CASE WHEN denominator.num_rows = 0 THEN 0 ELSE 1.0*num_violated_rows/denominator.num_rows END AS pct_violated_rows, \r\n  denominator.num_rows as num_denominator_rows\r\nFROM\r\n(\r\n\tSELECT COUNT_BIG(*) AS num_violated_rows\r\n\tFROM\r\n\t(\r\n\t\tSELECT cdmTable.* \r\n\t\tFROM cdm_ibm_mdcd_v993.dbo.CONDITION_OCCURRENCE cdmTable\r\n\t\t\tINNER JOIN cdm_ibm_mdcd_v993.dbo.person p\r\n\t\t\tON cdmTable.person_id = p.person_id\r\n\t\t\t\r\n\t\t\t\r\n\t\t\t\r\n\t\tWHERE cdmTable.CONDITION_CONCEPT_ID =   443435\r\n\t\tAND p.gender_concept_id <> 8532 \r\n\t) violated_rows\r\n) violated_row_count,\r\n( \r\n\tSELECT COUNT_BIG(*) AS num_rows\r\n\tFROM cdm_ibm_mdcd_v993.dbo.CONDITION_OCCURRENCE cdmTable\r\n\t\r\n\t\r\n\t\r\n\tWHERE CONDITION_CONCEPT_ID =   443435\r\n) denominator\r\n;","CHECK_NAME":"plausibleGender","CHECK_LEVEL":"CONCEPT","CHECK_DESCRIPTION":"For a CONCEPT_ID   443435 (Primary uterine inertia), the number and percent of records associated with patients with an implausible gender (correct gender = Female).","CDM_TABLE_NAME":"CONDITION_OCCURRENCE","CDM_FIELD_NAME":"CONDITION_CONCEPT_ID","CONCEPT_ID":"  443435","SQL_FILE":"concept_plausible_gender.sql","CATEGORY":"Plausibility","SUBCATEGORY":"Atemporal","CONTEXT":"Validation","checkId":2980,"FAILED":0,"THRESHOLD_VALUE":5,"_row":"20.143"},{"NUM_VIOLATED_ROWS":883,"PCT_VIOLATED_ROWS":0.0006,"NUM_DENOMINATOR_ROWS":1579944,"EXECUTION_TIME":"1.631964 secs","QUERY_TEXT":"\r\n/*********\r\nCONCEPT LEVEL check:\r\nPLAUSIBLE_GENDER - number of records of a given concept which occur in person with implausible gender for that concept\r\n\r\nParameters used in this template:\r\ncdmDatabaseSchema = cdm_ibm_mdcd_v993.dbo\r\ncdmTableName = CONDITION_OCCURRENCE\r\ncdmFieldName = CONDITION_CONCEPT_ID\r\nconceptId =   443800\r\nplausibleGender = Female\r\n\r\n**********/\r\n\r\n\r\nSELECT num_violated_rows, CASE WHEN denominator.num_rows = 0 THEN 0 ELSE 1.0*num_violated_rows/denominator.num_rows END AS pct_violated_rows, \r\n  denominator.num_rows as num_denominator_rows\r\nFROM\r\n(\r\n\tSELECT COUNT_BIG(*) AS num_violated_rows\r\n\tFROM\r\n\t(\r\n\t\tSELECT cdmTable.* \r\n\t\tFROM cdm_ibm_mdcd_v993.dbo.CONDITION_OCCURRENCE cdmTable\r\n\t\t\tINNER JOIN cdm_ibm_mdcd_v993.dbo.person p\r\n\t\t\tON cdmTable.person_id = p.person_id\r\n\t\t\t\r\n\t\t\t\r\n\t\t\t\r\n\t\tWHERE cdmTable.CONDITION_CONCEPT_ID =   443800\r\n\t\tAND p.gender_concept_id <> 8532 \r\n\t) violated_rows\r\n) violated_row_count,\r\n( \r\n\tSELECT COUNT_BIG(*) AS num_rows\r\n\tFROM cdm_ibm_mdcd_v993.dbo.CONDITION_OCCURRENCE cdmTable\r\n\t\r\n\t\r\n\t\r\n\tWHERE CONDITION_CONCEPT_ID =   443800\r\n) denominator\r\n;","CHECK_NAME":"plausibleGender","CHECK_LEVEL":"CONCEPT","CHECK_DESCRIPTION":"For a CONCEPT_ID   443800 (Amenorrhea), the number and percent of records associated with patients with an implausible gender (correct gender = Female).","CDM_TABLE_NAME":"CONDITION_OCCURRENCE","CDM_FIELD_NAME":"CONDITION_CONCEPT_ID","CONCEPT_ID":"  443800","SQL_FILE":"concept_plausible_gender.sql","CATEGORY":"Plausibility","SUBCATEGORY":"Atemporal","CONTEXT":"Validation","checkId":2981,"FAILED":0,"THRESHOLD_VALUE":5,"_row":"20.144"},{"NUM_VIOLATED_ROWS":13,"PCT_VIOLATED_ROWS":0.0001,"NUM_DENOMINATOR_ROWS":94431,"EXECUTION_TIME":"2.745921 secs","QUERY_TEXT":"\r\n/*********\r\nCONCEPT LEVEL check:\r\nPLAUSIBLE_GENDER - number of records of a given concept which occur in person with implausible gender for that concept\r\n\r\nParameters used in this template:\r\ncdmDatabaseSchema = cdm_ibm_mdcd_v993.dbo\r\ncdmTableName = CONDITION_OCCURRENCE\r\ncdmFieldName = CONDITION_CONCEPT_ID\r\nconceptId =   444078\r\nplausibleGender = Female\r\n\r\n**********/\r\n\r\n\r\nSELECT num_violated_rows, CASE WHEN denominator.num_rows = 0 THEN 0 ELSE 1.0*num_violated_rows/denominator.num_rows END AS pct_violated_rows, \r\n  denominator.num_rows as num_denominator_rows\r\nFROM\r\n(\r\n\tSELECT COUNT_BIG(*) AS num_violated_rows\r\n\tFROM\r\n\t(\r\n\t\tSELECT cdmTable.* \r\n\t\tFROM cdm_ibm_mdcd_v993.dbo.CONDITION_OCCURRENCE cdmTable\r\n\t\t\tINNER JOIN cdm_ibm_mdcd_v993.dbo.person p\r\n\t\t\tON cdmTable.person_id = p.person_id\r\n\t\t\t\r\n\t\t\t\r\n\t\t\t\r\n\t\tWHERE cdmTable.CONDITION_CONCEPT_ID =   444078\r\n\t\tAND p.gender_concept_id <> 8532 \r\n\t) violated_rows\r\n) violated_row_count,\r\n( \r\n\tSELECT COUNT_BIG(*) AS num_rows\r\n\tFROM cdm_ibm_mdcd_v993.dbo.CONDITION_OCCURRENCE cdmTable\r\n\t\r\n\t\r\n\t\r\n\tWHERE CONDITION_CONCEPT_ID =   444078\r\n) denominator\r\n;","CHECK_NAME":"plausibleGender","CHECK_LEVEL":"CONCEPT","CHECK_DESCRIPTION":"For a CONCEPT_ID   444078 (Inflammation of cervix), the number and percent of records associated with patients with an implausible gender (correct gender = Female).","CDM_TABLE_NAME":"CONDITION_OCCURRENCE","CDM_FIELD_NAME":"CONDITION_CONCEPT_ID","CONCEPT_ID":"  444078","SQL_FILE":"concept_plausible_gender.sql","CATEGORY":"Plausibility","SUBCATEGORY":"Atemporal","CONTEXT":"Validation","checkId":2982,"FAILED":0,"THRESHOLD_VALUE":5,"_row":"20.145"},{"NUM_VIOLATED_ROWS":0,"PCT_VIOLATED_ROWS":0,"NUM_DENOMINATOR_ROWS":0,"EXECUTION_TIME":"1.837951 secs","QUERY_TEXT":"\r\n/*********\r\nCONCEPT LEVEL check:\r\nPLAUSIBLE_GENDER - number of records of a given concept which occur in person with implausible gender for that concept\r\n\r\nParameters used in this template:\r\ncdmDatabaseSchema = cdm_ibm_mdcd_v993.dbo\r\ncdmTableName = CONDITION_OCCURRENCE\r\ncdmFieldName = CONDITION_CONCEPT_ID\r\nconceptId =   444106\r\nplausibleGender = Female\r\n\r\n**********/\r\n\r\n\r\nSELECT num_violated_rows, CASE WHEN denominator.num_rows = 0 THEN 0 ELSE 1.0*num_violated_rows/denominator.num_rows END AS pct_violated_rows, \r\n  denominator.num_rows as num_denominator_rows\r\nFROM\r\n(\r\n\tSELECT COUNT_BIG(*) AS num_violated_rows\r\n\tFROM\r\n\t(\r\n\t\tSELECT cdmTable.* \r\n\t\tFROM cdm_ibm_mdcd_v993.dbo.CONDITION_OCCURRENCE cdmTable\r\n\t\t\tINNER JOIN cdm_ibm_mdcd_v993.dbo.person p\r\n\t\t\tON cdmTable.person_id = p.person_id\r\n\t\t\t\r\n\t\t\t\r\n\t\t\t\r\n\t\tWHERE cdmTable.CONDITION_CONCEPT_ID =   444106\r\n\t\tAND p.gender_concept_id <> 8532 \r\n\t) violated_rows\r\n) violated_row_count,\r\n( \r\n\tSELECT COUNT_BIG(*) AS num_rows\r\n\tFROM cdm_ibm_mdcd_v993.dbo.CONDITION_OCCURRENCE cdmTable\r\n\t\r\n\t\r\n\t\r\n\tWHERE CONDITION_CONCEPT_ID =   444106\r\n) denominator\r\n;","CHECK_NAME":"plausibleGender","CHECK_LEVEL":"CONCEPT","CHECK_DESCRIPTION":"For a CONCEPT_ID   444106 (Candidiasis of vulva), the number and percent of records associated with patients with an implausible gender (correct gender = Female).","CDM_TABLE_NAME":"CONDITION_OCCURRENCE","CDM_FIELD_NAME":"CONDITION_CONCEPT_ID","CONCEPT_ID":"  444106","SQL_FILE":"concept_plausible_gender.sql","CATEGORY":"Plausibility","SUBCATEGORY":"Atemporal","CONTEXT":"Validation","checkId":2983,"FAILED":0,"THRESHOLD_VALUE":5,"_row":"20.146"},{"NUM_VIOLATED_ROWS":0,"PCT_VIOLATED_ROWS":0,"NUM_DENOMINATOR_ROWS":724,"EXECUTION_TIME":"2.244942 secs","QUERY_TEXT":"\r\n/*********\r\nCONCEPT LEVEL check:\r\nPLAUSIBLE_GENDER - number of records of a given concept which occur in person with implausible gender for that concept\r\n\r\nParameters used in this template:\r\ncdmDatabaseSchema = cdm_ibm_mdcd_v993.dbo\r\ncdmTableName = PROCEDURE_OCCURRENCE\r\ncdmFieldName = PROCEDURE_CONCEPT_ID\r\nconceptId =  2003947\r\nplausibleGender = Male\r\n\r\n**********/\r\n\r\n\r\nSELECT num_violated_rows, CASE WHEN denominator.num_rows = 0 THEN 0 ELSE 1.0*num_violated_rows/denominator.num_rows END AS pct_violated_rows, \r\n  denominator.num_rows as num_denominator_rows\r\nFROM\r\n(\r\n\tSELECT COUNT_BIG(*) AS num_violated_rows\r\n\tFROM\r\n\t(\r\n\t\tSELECT cdmTable.* \r\n\t\tFROM cdm_ibm_mdcd_v993.dbo.PROCEDURE_OCCURRENCE cdmTable\r\n\t\t\tINNER JOIN cdm_ibm_mdcd_v993.dbo.person p\r\n\t\t\tON cdmTable.person_id = p.person_id\r\n\t\t\t\r\n\t\t\t\r\n\t\t\t\r\n\t\tWHERE cdmTable.PROCEDURE_CONCEPT_ID =  2003947\r\n\t\tAND p.gender_concept_id <> 8507 \r\n\t) violated_rows\r\n) violated_row_count,\r\n( \r\n\tSELECT COUNT_BIG(*) AS num_rows\r\n\tFROM cdm_ibm_mdcd_v993.dbo.PROCEDURE_OCCURRENCE cdmTable\r\n\t\r\n\t\r\n\t\r\n\tWHERE PROCEDURE_CONCEPT_ID =  2003947\r\n) denominator\r\n;","CHECK_NAME":"plausibleGender","CHECK_LEVEL":"CONCEPT","CHECK_DESCRIPTION":"For a CONCEPT_ID  2003947 (Closed [percutaneous] [needle] biopsy of prostate), the number and percent of records associated with patients with an implausible gender (correct gender = Male).","CDM_TABLE_NAME":"PROCEDURE_OCCURRENCE","CDM_FIELD_NAME":"PROCEDURE_CONCEPT_ID","CONCEPT_ID":" 2003947","SQL_FILE":"concept_plausible_gender.sql","CATEGORY":"Plausibility","SUBCATEGORY":"Atemporal","CONTEXT":"Validation","checkId":2984,"FAILED":0,"THRESHOLD_VALUE":5,"_row":"20.147"},{"NUM_VIOLATED_ROWS":0,"PCT_VIOLATED_ROWS":0,"NUM_DENOMINATOR_ROWS":2562,"EXECUTION_TIME":"1.790932 secs","QUERY_TEXT":"\r\n/*********\r\nCONCEPT LEVEL check:\r\nPLAUSIBLE_GENDER - number of records of a given concept which occur in person with implausible gender for that concept\r\n\r\nParameters used in this template:\r\ncdmDatabaseSchema = cdm_ibm_mdcd_v993.dbo\r\ncdmTableName = PROCEDURE_OCCURRENCE\r\ncdmFieldName = PROCEDURE_CONCEPT_ID\r\nconceptId =  2003966\r\nplausibleGender = Male\r\n\r\n**********/\r\n\r\n\r\nSELECT num_violated_rows, CASE WHEN denominator.num_rows = 0 THEN 0 ELSE 1.0*num_violated_rows/denominator.num_rows END AS pct_violated_rows, \r\n  denominator.num_rows as num_denominator_rows\r\nFROM\r\n(\r\n\tSELECT COUNT_BIG(*) AS num_violated_rows\r\n\tFROM\r\n\t(\r\n\t\tSELECT cdmTable.* \r\n\t\tFROM cdm_ibm_mdcd_v993.dbo.PROCEDURE_OCCURRENCE cdmTable\r\n\t\t\tINNER JOIN cdm_ibm_mdcd_v993.dbo.person p\r\n\t\t\tON cdmTable.person_id = p.person_id\r\n\t\t\t\r\n\t\t\t\r\n\t\t\t\r\n\t\tWHERE cdmTable.PROCEDURE_CONCEPT_ID =  2003966\r\n\t\tAND p.gender_concept_id <> 8507 \r\n\t) violated_rows\r\n) violated_row_count,\r\n( \r\n\tSELECT COUNT_BIG(*) AS num_rows\r\n\tFROM cdm_ibm_mdcd_v993.dbo.PROCEDURE_OCCURRENCE cdmTable\r\n\t\r\n\t\r\n\t\r\n\tWHERE PROCEDURE_CONCEPT_ID =  2003966\r\n) denominator\r\n;","CHECK_NAME":"plausibleGender","CHECK_LEVEL":"CONCEPT","CHECK_DESCRIPTION":"For a CONCEPT_ID  2003966 (Other transurethral prostatectomy), the number and percent of records associated with patients with an implausible gender (correct gender = Male).","CDM_TABLE_NAME":"PROCEDURE_OCCURRENCE","CDM_FIELD_NAME":"PROCEDURE_CONCEPT_ID","CONCEPT_ID":" 2003966","SQL_FILE":"concept_plausible_gender.sql","CATEGORY":"Plausibility","SUBCATEGORY":"Atemporal","CONTEXT":"Validation","checkId":2985,"FAILED":0,"THRESHOLD_VALUE":5,"_row":"20.148"},{"NUM_VIOLATED_ROWS":1,"PCT_VIOLATED_ROWS":0.0055,"NUM_DENOMINATOR_ROWS":181,"EXECUTION_TIME":"2.818921 secs","QUERY_TEXT":"\r\n/*********\r\nCONCEPT LEVEL check:\r\nPLAUSIBLE_GENDER - number of records of a given concept which occur in person with implausible gender for that concept\r\n\r\nParameters used in this template:\r\ncdmDatabaseSchema = cdm_ibm_mdcd_v993.dbo\r\ncdmTableName = PROCEDURE_OCCURRENCE\r\ncdmFieldName = PROCEDURE_CONCEPT_ID\r\nconceptId =  2003983\r\nplausibleGender = Male\r\n\r\n**********/\r\n\r\n\r\nSELECT num_violated_rows, CASE WHEN denominator.num_rows = 0 THEN 0 ELSE 1.0*num_violated_rows/denominator.num_rows END AS pct_violated_rows, \r\n  denominator.num_rows as num_denominator_rows\r\nFROM\r\n(\r\n\tSELECT COUNT_BIG(*) AS num_violated_rows\r\n\tFROM\r\n\t(\r\n\t\tSELECT cdmTable.* \r\n\t\tFROM cdm_ibm_mdcd_v993.dbo.PROCEDURE_OCCURRENCE cdmTable\r\n\t\t\tINNER JOIN cdm_ibm_mdcd_v993.dbo.person p\r\n\t\t\tON cdmTable.person_id = p.person_id\r\n\t\t\t\r\n\t\t\t\r\n\t\t\t\r\n\t\tWHERE cdmTable.PROCEDURE_CONCEPT_ID =  2003983\r\n\t\tAND p.gender_concept_id <> 8507 \r\n\t) violated_rows\r\n) violated_row_count,\r\n( \r\n\tSELECT COUNT_BIG(*) AS num_rows\r\n\tFROM cdm_ibm_mdcd_v993.dbo.PROCEDURE_OCCURRENCE cdmTable\r\n\t\r\n\t\r\n\t\r\n\tWHERE PROCEDURE_CONCEPT_ID =  2003983\r\n) denominator\r\n;","CHECK_NAME":"plausibleGender","CHECK_LEVEL":"CONCEPT","CHECK_DESCRIPTION":"For a CONCEPT_ID  2003983 (Other prostatectomy), the number and percent of records associated with patients with an implausible gender (correct gender = Male).","CDM_TABLE_NAME":"PROCEDURE_OCCURRENCE","CDM_FIELD_NAME":"PROCEDURE_CONCEPT_ID","CONCEPT_ID":" 2003983","SQL_FILE":"concept_plausible_gender.sql","CATEGORY":"Plausibility","SUBCATEGORY":"Atemporal","CONTEXT":"Validation","checkId":2986,"FAILED":0,"THRESHOLD_VALUE":5,"_row":"20.149"},{"NUM_VIOLATED_ROWS":7,"PCT_VIOLATED_ROWS":0.0232,"NUM_DENOMINATOR_ROWS":302,"EXECUTION_TIME":"6.717761 secs","QUERY_TEXT":"\r\n/*********\r\nCONCEPT LEVEL check:\r\nPLAUSIBLE_GENDER - number of records of a given concept which occur in person with implausible gender for that concept\r\n\r\nParameters used in this template:\r\ncdmDatabaseSchema = cdm_ibm_mdcd_v993.dbo\r\ncdmTableName = PROCEDURE_OCCURRENCE\r\ncdmFieldName = PROCEDURE_CONCEPT_ID\r\nconceptId =  2004031\r\nplausibleGender = Male\r\n\r\n**********/\r\n\r\n\r\nSELECT num_violated_rows, CASE WHEN denominator.num_rows = 0 THEN 0 ELSE 1.0*num_violated_rows/denominator.num_rows END AS pct_violated_rows, \r\n  denominator.num_rows as num_denominator_rows\r\nFROM\r\n(\r\n\tSELECT COUNT_BIG(*) AS num_violated_rows\r\n\tFROM\r\n\t(\r\n\t\tSELECT cdmTable.* \r\n\t\tFROM cdm_ibm_mdcd_v993.dbo.PROCEDURE_OCCURRENCE cdmTable\r\n\t\t\tINNER JOIN cdm_ibm_mdcd_v993.dbo.person p\r\n\t\t\tON cdmTable.person_id = p.person_id\r\n\t\t\t\r\n\t\t\t\r\n\t\t\t\r\n\t\tWHERE cdmTable.PROCEDURE_CONCEPT_ID =  2004031\r\n\t\tAND p.gender_concept_id <> 8507 \r\n\t) violated_rows\r\n) violated_row_count,\r\n( \r\n\tSELECT COUNT_BIG(*) AS num_rows\r\n\tFROM cdm_ibm_mdcd_v993.dbo.PROCEDURE_OCCURRENCE cdmTable\r\n\t\r\n\t\r\n\t\r\n\tWHERE PROCEDURE_CONCEPT_ID =  2004031\r\n) denominator\r\n;","CHECK_NAME":"plausibleGender","CHECK_LEVEL":"CONCEPT","CHECK_DESCRIPTION":"For a CONCEPT_ID  2004031 (Other repair of scrotum and tunica vaginalis), the number and percent of records associated with patients with an implausible gender (correct gender = Male).","CDM_TABLE_NAME":"PROCEDURE_OCCURRENCE","CDM_FIELD_NAME":"PROCEDURE_CONCEPT_ID","CONCEPT_ID":" 2004031","SQL_FILE":"concept_plausible_gender.sql","CATEGORY":"Plausibility","SUBCATEGORY":"Atemporal","CONTEXT":"Validation","checkId":2987,"FAILED":0,"THRESHOLD_VALUE":5,"_row":"20.150"},{"NUM_VIOLATED_ROWS":13,"PCT_VIOLATED_ROWS":0.0115,"NUM_DENOMINATOR_ROWS":1129,"EXECUTION_TIME":"8.377752 secs","QUERY_TEXT":"\r\n/*********\r\nCONCEPT LEVEL check:\r\nPLAUSIBLE_GENDER - number of records of a given concept which occur in person with implausible gender for that concept\r\n\r\nParameters used in this template:\r\ncdmDatabaseSchema = cdm_ibm_mdcd_v993.dbo\r\ncdmTableName = PROCEDURE_OCCURRENCE\r\ncdmFieldName = PROCEDURE_CONCEPT_ID\r\nconceptId =  2004063\r\nplausibleGender = Male\r\n\r\n**********/\r\n\r\n\r\nSELECT num_violated_rows, CASE WHEN denominator.num_rows = 0 THEN 0 ELSE 1.0*num_violated_rows/denominator.num_rows END AS pct_violated_rows, \r\n  denominator.num_rows as num_denominator_rows\r\nFROM\r\n(\r\n\tSELECT COUNT_BIG(*) AS num_violated_rows\r\n\tFROM\r\n\t(\r\n\t\tSELECT cdmTable.* \r\n\t\tFROM cdm_ibm_mdcd_v993.dbo.PROCEDURE_OCCURRENCE cdmTable\r\n\t\t\tINNER JOIN cdm_ibm_mdcd_v993.dbo.person p\r\n\t\t\tON cdmTable.person_id = p.person_id\r\n\t\t\t\r\n\t\t\t\r\n\t\t\t\r\n\t\tWHERE cdmTable.PROCEDURE_CONCEPT_ID =  2004063\r\n\t\tAND p.gender_concept_id <> 8507 \r\n\t) violated_rows\r\n) violated_row_count,\r\n( \r\n\tSELECT COUNT_BIG(*) AS num_rows\r\n\tFROM cdm_ibm_mdcd_v993.dbo.PROCEDURE_OCCURRENCE cdmTable\r\n\t\r\n\t\r\n\t\r\n\tWHERE PROCEDURE_CONCEPT_ID =  2004063\r\n) denominator\r\n;","CHECK_NAME":"plausibleGender","CHECK_LEVEL":"CONCEPT","CHECK_DESCRIPTION":"For a CONCEPT_ID  2004063 (Unilateral orchiectomy), the number and percent of records associated with patients with an implausible gender (correct gender = Male).","CDM_TABLE_NAME":"PROCEDURE_OCCURRENCE","CDM_FIELD_NAME":"PROCEDURE_CONCEPT_ID","CONCEPT_ID":" 2004063","SQL_FILE":"concept_plausible_gender.sql","CATEGORY":"Plausibility","SUBCATEGORY":"Atemporal","CONTEXT":"Validation","checkId":2988,"FAILED":0,"THRESHOLD_VALUE":5,"_row":"20.151"},{"NUM_VIOLATED_ROWS":4,"PCT_VIOLATED_ROWS":0.1538,"NUM_DENOMINATOR_ROWS":26,"EXECUTION_TIME":"6.405838 secs","QUERY_TEXT":"\r\n/*********\r\nCONCEPT LEVEL check:\r\nPLAUSIBLE_GENDER - number of records of a given concept which occur in person with implausible gender for that concept\r\n\r\nParameters used in this template:\r\ncdmDatabaseSchema = cdm_ibm_mdcd_v993.dbo\r\ncdmTableName = PROCEDURE_OCCURRENCE\r\ncdmFieldName = PROCEDURE_CONCEPT_ID\r\nconceptId =  2004070\r\nplausibleGender = Male\r\n\r\n**********/\r\n\r\n\r\nSELECT num_violated_rows, CASE WHEN denominator.num_rows = 0 THEN 0 ELSE 1.0*num_violated_rows/denominator.num_rows END AS pct_violated_rows, \r\n  denominator.num_rows as num_denominator_rows\r\nFROM\r\n(\r\n\tSELECT COUNT_BIG(*) AS num_violated_rows\r\n\tFROM\r\n\t(\r\n\t\tSELECT cdmTable.* \r\n\t\tFROM cdm_ibm_mdcd_v993.dbo.PROCEDURE_OCCURRENCE cdmTable\r\n\t\t\tINNER JOIN cdm_ibm_mdcd_v993.dbo.person p\r\n\t\t\tON cdmTable.person_id = p.person_id\r\n\t\t\t\r\n\t\t\t\r\n\t\t\t\r\n\t\tWHERE cdmTable.PROCEDURE_CONCEPT_ID =  2004070\r\n\t\tAND p.gender_concept_id <> 8507 \r\n\t) violated_rows\r\n) violated_row_count,\r\n( \r\n\tSELECT COUNT_BIG(*) AS num_rows\r\n\tFROM cdm_ibm_mdcd_v993.dbo.PROCEDURE_OCCURRENCE cdmTable\r\n\t\r\n\t\r\n\t\r\n\tWHERE PROCEDURE_CONCEPT_ID =  2004070\r\n) denominator\r\n;","CHECK_NAME":"plausibleGender","CHECK_LEVEL":"CONCEPT","CHECK_DESCRIPTION":"For a CONCEPT_ID  2004070 (Other repair of testis), the number and percent of records associated with patients with an implausible gender (correct gender = Male).","CDM_TABLE_NAME":"PROCEDURE_OCCURRENCE","CDM_FIELD_NAME":"PROCEDURE_CONCEPT_ID","CONCEPT_ID":" 2004070","SQL_FILE":"concept_plausible_gender.sql","CATEGORY":"Plausibility","SUBCATEGORY":"Atemporal","CONTEXT":"Validation","checkId":2989,"FAILED":1,"THRESHOLD_VALUE":5,"_row":"20.152"},{"NUM_VIOLATED_ROWS":5,"PCT_VIOLATED_ROWS":0.0067,"NUM_DENOMINATOR_ROWS":751,"EXECUTION_TIME":"1.144955 secs","QUERY_TEXT":"\r\n/*********\r\nCONCEPT LEVEL check:\r\nPLAUSIBLE_GENDER - number of records of a given concept which occur in person with implausible gender for that concept\r\n\r\nParameters used in this template:\r\ncdmDatabaseSchema = cdm_ibm_mdcd_v993.dbo\r\ncdmTableName = PROCEDURE_OCCURRENCE\r\ncdmFieldName = PROCEDURE_CONCEPT_ID\r\nconceptId =  2004090\r\nplausibleGender = Male\r\n\r\n**********/\r\n\r\n\r\nSELECT num_violated_rows, CASE WHEN denominator.num_rows = 0 THEN 0 ELSE 1.0*num_violated_rows/denominator.num_rows END AS pct_violated_rows, \r\n  denominator.num_rows as num_denominator_rows\r\nFROM\r\n(\r\n\tSELECT COUNT_BIG(*) AS num_violated_rows\r\n\tFROM\r\n\t(\r\n\t\tSELECT cdmTable.* \r\n\t\tFROM cdm_ibm_mdcd_v993.dbo.PROCEDURE_OCCURRENCE cdmTable\r\n\t\t\tINNER JOIN cdm_ibm_mdcd_v993.dbo.person p\r\n\t\t\tON cdmTable.person_id = p.person_id\r\n\t\t\t\r\n\t\t\t\r\n\t\t\t\r\n\t\tWHERE cdmTable.PROCEDURE_CONCEPT_ID =  2004090\r\n\t\tAND p.gender_concept_id <> 8507 \r\n\t) violated_rows\r\n) violated_row_count,\r\n( \r\n\tSELECT COUNT_BIG(*) AS num_rows\r\n\tFROM cdm_ibm_mdcd_v993.dbo.PROCEDURE_OCCURRENCE cdmTable\r\n\t\r\n\t\r\n\t\r\n\tWHERE PROCEDURE_CONCEPT_ID =  2004090\r\n) denominator\r\n;","CHECK_NAME":"plausibleGender","CHECK_LEVEL":"CONCEPT","CHECK_DESCRIPTION":"For a CONCEPT_ID  2004090 (Excision of varicocele and hydrocele of spermatic cord), the number and percent of records associated with patients with an implausible gender (correct gender = Male).","CDM_TABLE_NAME":"PROCEDURE_OCCURRENCE","CDM_FIELD_NAME":"PROCEDURE_CONCEPT_ID","CONCEPT_ID":" 2004090","SQL_FILE":"concept_plausible_gender.sql","CATEGORY":"Plausibility","SUBCATEGORY":"Atemporal","CONTEXT":"Validation","checkId":2990,"FAILED":0,"THRESHOLD_VALUE":5,"_row":"20.153"},{"NUM_VIOLATED_ROWS":2,"PCT_VIOLATED_ROWS":0.004,"NUM_DENOMINATOR_ROWS":495,"EXECUTION_TIME":"0.943992 secs","QUERY_TEXT":"\r\n/*********\r\nCONCEPT LEVEL check:\r\nPLAUSIBLE_GENDER - number of records of a given concept which occur in person with implausible gender for that concept\r\n\r\nParameters used in this template:\r\ncdmDatabaseSchema = cdm_ibm_mdcd_v993.dbo\r\ncdmTableName = PROCEDURE_OCCURRENCE\r\ncdmFieldName = PROCEDURE_CONCEPT_ID\r\nconceptId =  2004164\r\nplausibleGender = Male\r\n\r\n**********/\r\n\r\n\r\nSELECT num_violated_rows, CASE WHEN denominator.num_rows = 0 THEN 0 ELSE 1.0*num_violated_rows/denominator.num_rows END AS pct_violated_rows, \r\n  denominator.num_rows as num_denominator_rows\r\nFROM\r\n(\r\n\tSELECT COUNT_BIG(*) AS num_violated_rows\r\n\tFROM\r\n\t(\r\n\t\tSELECT cdmTable.* \r\n\t\tFROM cdm_ibm_mdcd_v993.dbo.PROCEDURE_OCCURRENCE cdmTable\r\n\t\t\tINNER JOIN cdm_ibm_mdcd_v993.dbo.person p\r\n\t\t\tON cdmTable.person_id = p.person_id\r\n\t\t\t\r\n\t\t\t\r\n\t\t\t\r\n\t\tWHERE cdmTable.PROCEDURE_CONCEPT_ID =  2004164\r\n\t\tAND p.gender_concept_id <> 8507 \r\n\t) violated_rows\r\n) violated_row_count,\r\n( \r\n\tSELECT COUNT_BIG(*) AS num_rows\r\n\tFROM cdm_ibm_mdcd_v993.dbo.PROCEDURE_OCCURRENCE cdmTable\r\n\t\r\n\t\r\n\t\r\n\tWHERE PROCEDURE_CONCEPT_ID =  2004164\r\n) denominator\r\n;","CHECK_NAME":"plausibleGender","CHECK_LEVEL":"CONCEPT","CHECK_DESCRIPTION":"For a CONCEPT_ID  2004164 (Local excision or destruction of lesion of penis), the number and percent of records associated with patients with an implausible gender (correct gender = Male).","CDM_TABLE_NAME":"PROCEDURE_OCCURRENCE","CDM_FIELD_NAME":"PROCEDURE_CONCEPT_ID","CONCEPT_ID":" 2004164","SQL_FILE":"concept_plausible_gender.sql","CATEGORY":"Plausibility","SUBCATEGORY":"Atemporal","CONTEXT":"Validation","checkId":2991,"FAILED":0,"THRESHOLD_VALUE":5,"_row":"20.154"},{"NUM_VIOLATED_ROWS":6,"PCT_VIOLATED_ROWS":0.0004,"NUM_DENOMINATOR_ROWS":17110,"EXECUTION_TIME":"1.221970 secs","QUERY_TEXT":"\r\n/*********\r\nCONCEPT LEVEL check:\r\nPLAUSIBLE_GENDER - number of records of a given concept which occur in person with implausible gender for that concept\r\n\r\nParameters used in this template:\r\ncdmDatabaseSchema = cdm_ibm_mdcd_v993.dbo\r\ncdmTableName = PROCEDURE_OCCURRENCE\r\ncdmFieldName = PROCEDURE_CONCEPT_ID\r\nconceptId =  2004263\r\nplausibleGender = Female\r\n\r\n**********/\r\n\r\n\r\nSELECT num_violated_rows, CASE WHEN denominator.num_rows = 0 THEN 0 ELSE 1.0*num_violated_rows/denominator.num_rows END AS pct_violated_rows, \r\n  denominator.num_rows as num_denominator_rows\r\nFROM\r\n(\r\n\tSELECT COUNT_BIG(*) AS num_violated_rows\r\n\tFROM\r\n\t(\r\n\t\tSELECT cdmTable.* \r\n\t\tFROM cdm_ibm_mdcd_v993.dbo.PROCEDURE_OCCURRENCE cdmTable\r\n\t\t\tINNER JOIN cdm_ibm_mdcd_v993.dbo.person p\r\n\t\t\tON cdmTable.person_id = p.person_id\r\n\t\t\t\r\n\t\t\t\r\n\t\t\t\r\n\t\tWHERE cdmTable.PROCEDURE_CONCEPT_ID =  2004263\r\n\t\tAND p.gender_concept_id <> 8532 \r\n\t) violated_rows\r\n) violated_row_count,\r\n( \r\n\tSELECT COUNT_BIG(*) AS num_rows\r\n\tFROM cdm_ibm_mdcd_v993.dbo.PROCEDURE_OCCURRENCE cdmTable\r\n\t\r\n\t\r\n\t\r\n\tWHERE PROCEDURE_CONCEPT_ID =  2004263\r\n) denominator\r\n;","CHECK_NAME":"plausibleGender","CHECK_LEVEL":"CONCEPT","CHECK_DESCRIPTION":"For a CONCEPT_ID  2004263 (Other removal of both ovaries and tubes at same operative episode), the number and percent of records associated with patients with an implausible gender (correct gender = Female).","CDM_TABLE_NAME":"PROCEDURE_OCCURRENCE","CDM_FIELD_NAME":"PROCEDURE_CONCEPT_ID","CONCEPT_ID":" 2004263","SQL_FILE":"concept_plausible_gender.sql","CATEGORY":"Plausibility","SUBCATEGORY":"Atemporal","CONTEXT":"Validation","checkId":2992,"FAILED":0,"THRESHOLD_VALUE":5,"_row":"20.155"},{"NUM_VIOLATED_ROWS":769,"PCT_VIOLATED_ROWS":0.012,"NUM_DENOMINATOR_ROWS":64123,"EXECUTION_TIME":"0.727986 secs","QUERY_TEXT":"\r\n/*********\r\nCONCEPT LEVEL check:\r\nPLAUSIBLE_GENDER - number of records of a given concept which occur in person with implausible gender for that concept\r\n\r\nParameters used in this template:\r\ncdmDatabaseSchema = cdm_ibm_mdcd_v993.dbo\r\ncdmTableName = PROCEDURE_OCCURRENCE\r\ncdmFieldName = PROCEDURE_CONCEPT_ID\r\nconceptId =  2004329\r\nplausibleGender = Female\r\n\r\n**********/\r\n\r\n\r\nSELECT num_violated_rows, CASE WHEN denominator.num_rows = 0 THEN 0 ELSE 1.0*num_violated_rows/denominator.num_rows END AS pct_violated_rows, \r\n  denominator.num_rows as num_denominator_rows\r\nFROM\r\n(\r\n\tSELECT COUNT_BIG(*) AS num_violated_rows\r\n\tFROM\r\n\t(\r\n\t\tSELECT cdmTable.* \r\n\t\tFROM cdm_ibm_mdcd_v993.dbo.PROCEDURE_OCCURRENCE cdmTable\r\n\t\t\tINNER JOIN cdm_ibm_mdcd_v993.dbo.person p\r\n\t\t\tON cdmTable.person_id = p.person_id\r\n\t\t\t\r\n\t\t\t\r\n\t\t\t\r\n\t\tWHERE cdmTable.PROCEDURE_CONCEPT_ID =  2004329\r\n\t\tAND p.gender_concept_id <> 8532 \r\n\t) violated_rows\r\n) violated_row_count,\r\n( \r\n\tSELECT COUNT_BIG(*) AS num_rows\r\n\tFROM cdm_ibm_mdcd_v993.dbo.PROCEDURE_OCCURRENCE cdmTable\r\n\t\r\n\t\r\n\t\r\n\tWHERE PROCEDURE_CONCEPT_ID =  2004329\r\n) denominator\r\n;","CHECK_NAME":"plausibleGender","CHECK_LEVEL":"CONCEPT","CHECK_DESCRIPTION":"For a CONCEPT_ID  2004329 (Other bilateral destruction or occlusion of fallopian tubes), the number and percent of records associated with patients with an implausible gender (correct gender = Female).","CDM_TABLE_NAME":"PROCEDURE_OCCURRENCE","CDM_FIELD_NAME":"PROCEDURE_CONCEPT_ID","CONCEPT_ID":" 2004329","SQL_FILE":"concept_plausible_gender.sql","CATEGORY":"Plausibility","SUBCATEGORY":"Atemporal","CONTEXT":"Validation","checkId":2993,"FAILED":0,"THRESHOLD_VALUE":5,"_row":"20.156"},{"NUM_VIOLATED_ROWS":11,"PCT_VIOLATED_ROWS":0.0037,"NUM_DENOMINATOR_ROWS":2957,"EXECUTION_TIME":"2.392907 secs","QUERY_TEXT":"\r\n/*********\r\nCONCEPT LEVEL check:\r\nPLAUSIBLE_GENDER - number of records of a given concept which occur in person with implausible gender for that concept\r\n\r\nParameters used in this template:\r\ncdmDatabaseSchema = cdm_ibm_mdcd_v993.dbo\r\ncdmTableName = PROCEDURE_OCCURRENCE\r\ncdmFieldName = PROCEDURE_CONCEPT_ID\r\nconceptId =  2004342\r\nplausibleGender = Female\r\n\r\n**********/\r\n\r\n\r\nSELECT num_violated_rows, CASE WHEN denominator.num_rows = 0 THEN 0 ELSE 1.0*num_violated_rows/denominator.num_rows END AS pct_violated_rows, \r\n  denominator.num_rows as num_denominator_rows\r\nFROM\r\n(\r\n\tSELECT COUNT_BIG(*) AS num_violated_rows\r\n\tFROM\r\n\t(\r\n\t\tSELECT cdmTable.* \r\n\t\tFROM cdm_ibm_mdcd_v993.dbo.PROCEDURE_OCCURRENCE cdmTable\r\n\t\t\tINNER JOIN cdm_ibm_mdcd_v993.dbo.person p\r\n\t\t\tON cdmTable.person_id = p.person_id\r\n\t\t\t\r\n\t\t\t\r\n\t\t\t\r\n\t\tWHERE cdmTable.PROCEDURE_CONCEPT_ID =  2004342\r\n\t\tAND p.gender_concept_id <> 8532 \r\n\t) violated_rows\r\n) violated_row_count,\r\n( \r\n\tSELECT COUNT_BIG(*) AS num_rows\r\n\tFROM cdm_ibm_mdcd_v993.dbo.PROCEDURE_OCCURRENCE cdmTable\r\n\t\r\n\t\r\n\t\r\n\tWHERE PROCEDURE_CONCEPT_ID =  2004342\r\n) denominator\r\n;","CHECK_NAME":"plausibleGender","CHECK_LEVEL":"CONCEPT","CHECK_DESCRIPTION":"For a CONCEPT_ID  2004342 (Removal of both fallopian tubes at same operative episode), the number and percent of records associated with patients with an implausible gender (correct gender = Female).","CDM_TABLE_NAME":"PROCEDURE_OCCURRENCE","CDM_FIELD_NAME":"PROCEDURE_CONCEPT_ID","CONCEPT_ID":" 2004342","SQL_FILE":"concept_plausible_gender.sql","CATEGORY":"Plausibility","SUBCATEGORY":"Atemporal","CONTEXT":"Validation","checkId":2994,"FAILED":0,"THRESHOLD_VALUE":5,"_row":"20.157"},{"NUM_VIOLATED_ROWS":0,"PCT_VIOLATED_ROWS":0,"NUM_DENOMINATOR_ROWS":2316,"EXECUTION_TIME":"11.338697 secs","QUERY_TEXT":"\r\n/*********\r\nCONCEPT LEVEL check:\r\nPLAUSIBLE_GENDER - number of records of a given concept which occur in person with implausible gender for that concept\r\n\r\nParameters used in this template:\r\ncdmDatabaseSchema = cdm_ibm_mdcd_v993.dbo\r\ncdmTableName = PROCEDURE_OCCURRENCE\r\ncdmFieldName = PROCEDURE_CONCEPT_ID\r\nconceptId =  2004443\r\nplausibleGender = Female\r\n\r\n**********/\r\n\r\n\r\nSELECT num_violated_rows, CASE WHEN denominator.num_rows = 0 THEN 0 ELSE 1.0*num_violated_rows/denominator.num_rows END AS pct_violated_rows, \r\n  denominator.num_rows as num_denominator_rows\r\nFROM\r\n(\r\n\tSELECT COUNT_BIG(*) AS num_violated_rows\r\n\tFROM\r\n\t(\r\n\t\tSELECT cdmTable.* \r\n\t\tFROM cdm_ibm_mdcd_v993.dbo.PROCEDURE_OCCURRENCE cdmTable\r\n\t\t\tINNER JOIN cdm_ibm_mdcd_v993.dbo.person p\r\n\t\t\tON cdmTable.person_id = p.person_id\r\n\t\t\t\r\n\t\t\t\r\n\t\t\t\r\n\t\tWHERE cdmTable.PROCEDURE_CONCEPT_ID =  2004443\r\n\t\tAND p.gender_concept_id <> 8532 \r\n\t) violated_rows\r\n) violated_row_count,\r\n( \r\n\tSELECT COUNT_BIG(*) AS num_rows\r\n\tFROM cdm_ibm_mdcd_v993.dbo.PROCEDURE_OCCURRENCE cdmTable\r\n\t\r\n\t\r\n\t\r\n\tWHERE PROCEDURE_CONCEPT_ID =  2004443\r\n) denominator\r\n;","CHECK_NAME":"plausibleGender","CHECK_LEVEL":"CONCEPT","CHECK_DESCRIPTION":"For a CONCEPT_ID  2004443 (Closed biopsy of uterus), the number and percent of records associated with patients with an implausible gender (correct gender = Female).","CDM_TABLE_NAME":"PROCEDURE_OCCURRENCE","CDM_FIELD_NAME":"PROCEDURE_CONCEPT_ID","CONCEPT_ID":" 2004443","SQL_FILE":"concept_plausible_gender.sql","CATEGORY":"Plausibility","SUBCATEGORY":"Atemporal","CONTEXT":"Validation","checkId":2995,"FAILED":0,"THRESHOLD_VALUE":5,"_row":"20.158"},{"NUM_VIOLATED_ROWS":3,"PCT_VIOLATED_ROWS":0.0023,"NUM_DENOMINATOR_ROWS":1303,"EXECUTION_TIME":"5.444848 secs","QUERY_TEXT":"\r\n/*********\r\nCONCEPT LEVEL check:\r\nPLAUSIBLE_GENDER - number of records of a given concept which occur in person with implausible gender for that concept\r\n\r\nParameters used in this template:\r\ncdmDatabaseSchema = cdm_ibm_mdcd_v993.dbo\r\ncdmTableName = PROCEDURE_OCCURRENCE\r\ncdmFieldName = PROCEDURE_CONCEPT_ID\r\nconceptId =  2004627\r\nplausibleGender = Female\r\n\r\n**********/\r\n\r\n\r\nSELECT num_violated_rows, CASE WHEN denominator.num_rows = 0 THEN 0 ELSE 1.0*num_violated_rows/denominator.num_rows END AS pct_violated_rows, \r\n  denominator.num_rows as num_denominator_rows\r\nFROM\r\n(\r\n\tSELECT COUNT_BIG(*) AS num_violated_rows\r\n\tFROM\r\n\t(\r\n\t\tSELECT cdmTable.* \r\n\t\tFROM cdm_ibm_mdcd_v993.dbo.PROCEDURE_OCCURRENCE cdmTable\r\n\t\t\tINNER JOIN cdm_ibm_mdcd_v993.dbo.person p\r\n\t\t\tON cdmTable.person_id = p.person_id\r\n\t\t\t\r\n\t\t\t\r\n\t\t\t\r\n\t\tWHERE cdmTable.PROCEDURE_CONCEPT_ID =  2004627\r\n\t\tAND p.gender_concept_id <> 8532 \r\n\t) violated_rows\r\n) violated_row_count,\r\n( \r\n\tSELECT COUNT_BIG(*) AS num_rows\r\n\tFROM cdm_ibm_mdcd_v993.dbo.PROCEDURE_OCCURRENCE cdmTable\r\n\t\r\n\t\r\n\t\r\n\tWHERE PROCEDURE_CONCEPT_ID =  2004627\r\n) denominator\r\n;","CHECK_NAME":"plausibleGender","CHECK_LEVEL":"CONCEPT","CHECK_DESCRIPTION":"For a CONCEPT_ID  2004627 (Vaginal suspension and fixation), the number and percent of records associated with patients with an implausible gender (correct gender = Female).","CDM_TABLE_NAME":"PROCEDURE_OCCURRENCE","CDM_FIELD_NAME":"PROCEDURE_CONCEPT_ID","CONCEPT_ID":" 2004627","SQL_FILE":"concept_plausible_gender.sql","CATEGORY":"Plausibility","SUBCATEGORY":"Atemporal","CONTEXT":"Validation","checkId":2996,"FAILED":0,"THRESHOLD_VALUE":5,"_row":"20.159"},{"NUM_VIOLATED_ROWS":5,"PCT_VIOLATED_ROWS":0.0004,"NUM_DENOMINATOR_ROWS":13165,"EXECUTION_TIME":"4.009892 secs","QUERY_TEXT":"\r\n/*********\r\nCONCEPT LEVEL check:\r\nPLAUSIBLE_GENDER - number of records of a given concept which occur in person with implausible gender for that concept\r\n\r\nParameters used in this template:\r\ncdmDatabaseSchema = cdm_ibm_mdcd_v993.dbo\r\ncdmTableName = PROCEDURE_OCCURRENCE\r\ncdmFieldName = PROCEDURE_CONCEPT_ID\r\nconceptId =  2109825\r\nplausibleGender = Male\r\n\r\n**********/\r\n\r\n\r\nSELECT num_violated_rows, CASE WHEN denominator.num_rows = 0 THEN 0 ELSE 1.0*num_violated_rows/denominator.num_rows END AS pct_violated_rows, \r\n  denominator.num_rows as num_denominator_rows\r\nFROM\r\n(\r\n\tSELECT COUNT_BIG(*) AS num_violated_rows\r\n\tFROM\r\n\t(\r\n\t\tSELECT cdmTable.* \r\n\t\tFROM cdm_ibm_mdcd_v993.dbo.PROCEDURE_OCCURRENCE cdmTable\r\n\t\t\tINNER JOIN cdm_ibm_mdcd_v993.dbo.person p\r\n\t\t\tON cdmTable.person_id = p.person_id\r\n\t\t\t\r\n\t\t\t\r\n\t\t\t\r\n\t\tWHERE cdmTable.PROCEDURE_CONCEPT_ID =  2109825\r\n\t\tAND p.gender_concept_id <> 8507 \r\n\t) violated_rows\r\n) violated_row_count,\r\n( \r\n\tSELECT COUNT_BIG(*) AS num_rows\r\n\tFROM cdm_ibm_mdcd_v993.dbo.PROCEDURE_OCCURRENCE cdmTable\r\n\t\r\n\t\r\n\t\r\n\tWHERE PROCEDURE_CONCEPT_ID =  2109825\r\n) denominator\r\n;","CHECK_NAME":"plausibleGender","CHECK_LEVEL":"CONCEPT","CHECK_DESCRIPTION":"For a CONCEPT_ID  2109825 (Transurethral electrosurgical resection of prostate, including control of postoperative bleeding, complete (vasectomy, meatotomy, cystourethroscopy, urethral calibration and/or dilation, and internal urethrotomy are included)), the number and percent of records associated with patients with an implausible gender (correct gender = Male).","CDM_TABLE_NAME":"PROCEDURE_OCCURRENCE","CDM_FIELD_NAME":"PROCEDURE_CONCEPT_ID","CONCEPT_ID":" 2109825","SQL_FILE":"concept_plausible_gender.sql","CATEGORY":"Plausibility","SUBCATEGORY":"Atemporal","CONTEXT":"Validation","checkId":2997,"FAILED":0,"THRESHOLD_VALUE":5,"_row":"20.160"},{"NUM_VIOLATED_ROWS":3,"PCT_VIOLATED_ROWS":0.0005,"NUM_DENOMINATOR_ROWS":5876,"EXECUTION_TIME":"1.514965 secs","QUERY_TEXT":"\r\n/*********\r\nCONCEPT LEVEL check:\r\nPLAUSIBLE_GENDER - number of records of a given concept which occur in person with implausible gender for that concept\r\n\r\nParameters used in this template:\r\ncdmDatabaseSchema = cdm_ibm_mdcd_v993.dbo\r\ncdmTableName = PROCEDURE_OCCURRENCE\r\ncdmFieldName = PROCEDURE_CONCEPT_ID\r\nconceptId =  2109833\r\nplausibleGender = Male\r\n\r\n**********/\r\n\r\n\r\nSELECT num_violated_rows, CASE WHEN denominator.num_rows = 0 THEN 0 ELSE 1.0*num_violated_rows/denominator.num_rows END AS pct_violated_rows, \r\n  denominator.num_rows as num_denominator_rows\r\nFROM\r\n(\r\n\tSELECT COUNT_BIG(*) AS num_violated_rows\r\n\tFROM\r\n\t(\r\n\t\tSELECT cdmTable.* \r\n\t\tFROM cdm_ibm_mdcd_v993.dbo.PROCEDURE_OCCURRENCE cdmTable\r\n\t\t\tINNER JOIN cdm_ibm_mdcd_v993.dbo.person p\r\n\t\t\tON cdmTable.person_id = p.person_id\r\n\t\t\t\r\n\t\t\t\r\n\t\t\t\r\n\t\tWHERE cdmTable.PROCEDURE_CONCEPT_ID =  2109833\r\n\t\tAND p.gender_concept_id <> 8507 \r\n\t) violated_rows\r\n) violated_row_count,\r\n( \r\n\tSELECT COUNT_BIG(*) AS num_rows\r\n\tFROM cdm_ibm_mdcd_v993.dbo.PROCEDURE_OCCURRENCE cdmTable\r\n\t\r\n\t\r\n\t\r\n\tWHERE PROCEDURE_CONCEPT_ID =  2109833\r\n) denominator\r\n;","CHECK_NAME":"plausibleGender","CHECK_LEVEL":"CONCEPT","CHECK_DESCRIPTION":"For a CONCEPT_ID  2109833 (Laser vaporization of prostate, including control of postoperative bleeding, complete (vasectomy, meatotomy, cystourethroscopy, urethral calibration and/or dilation, internal urethrotomy and transurethral resection of prostate are included if performed)), the number and percent of records associated with patients with an implausible gender (correct gender = Male).","CDM_TABLE_NAME":"PROCEDURE_OCCURRENCE","CDM_FIELD_NAME":"PROCEDURE_CONCEPT_ID","CONCEPT_ID":" 2109833","SQL_FILE":"concept_plausible_gender.sql","CATEGORY":"Plausibility","SUBCATEGORY":"Atemporal","CONTEXT":"Validation","checkId":2998,"FAILED":0,"THRESHOLD_VALUE":5,"_row":"20.161"},{"NUM_VIOLATED_ROWS":32,"PCT_VIOLATED_ROWS":0.0167,"NUM_DENOMINATOR_ROWS":1915,"EXECUTION_TIME":"2.502924 secs","QUERY_TEXT":"\r\n/*********\r\nCONCEPT LEVEL check:\r\nPLAUSIBLE_GENDER - number of records of a given concept which occur in person with implausible gender for that concept\r\n\r\nParameters used in this template:\r\ncdmDatabaseSchema = cdm_ibm_mdcd_v993.dbo\r\ncdmTableName = PROCEDURE_OCCURRENCE\r\ncdmFieldName = PROCEDURE_CONCEPT_ID\r\nconceptId =  2109900\r\nplausibleGender = Male\r\n\r\n**********/\r\n\r\n\r\nSELECT num_violated_rows, CASE WHEN denominator.num_rows = 0 THEN 0 ELSE 1.0*num_violated_rows/denominator.num_rows END AS pct_violated_rows, \r\n  denominator.num_rows as num_denominator_rows\r\nFROM\r\n(\r\n\tSELECT COUNT_BIG(*) AS num_violated_rows\r\n\tFROM\r\n\t(\r\n\t\tSELECT cdmTable.* \r\n\t\tFROM cdm_ibm_mdcd_v993.dbo.PROCEDURE_OCCURRENCE cdmTable\r\n\t\t\tINNER JOIN cdm_ibm_mdcd_v993.dbo.person p\r\n\t\t\tON cdmTable.person_id = p.person_id\r\n\t\t\t\r\n\t\t\t\r\n\t\t\t\r\n\t\tWHERE cdmTable.PROCEDURE_CONCEPT_ID =  2109900\r\n\t\tAND p.gender_concept_id <> 8507 \r\n\t) violated_rows\r\n) violated_row_count,\r\n( \r\n\tSELECT COUNT_BIG(*) AS num_rows\r\n\tFROM cdm_ibm_mdcd_v993.dbo.PROCEDURE_OCCURRENCE cdmTable\r\n\t\r\n\t\r\n\t\r\n\tWHERE PROCEDURE_CONCEPT_ID =  2109900\r\n) denominator\r\n;","CHECK_NAME":"plausibleGender","CHECK_LEVEL":"CONCEPT","CHECK_DESCRIPTION":"For a CONCEPT_ID  2109900 (Destruction of lesion(s), penis (eg, condyloma, papilloma, molluscum contagiosum, herpetic vesicle), simple; chemical), the number and percent of records associated with patients with an implausible gender (correct gender = Male).","CDM_TABLE_NAME":"PROCEDURE_OCCURRENCE","CDM_FIELD_NAME":"PROCEDURE_CONCEPT_ID","CONCEPT_ID":" 2109900","SQL_FILE":"concept_plausible_gender.sql","CATEGORY":"Plausibility","SUBCATEGORY":"Atemporal","CONTEXT":"Validation","checkId":2999,"FAILED":0,"THRESHOLD_VALUE":5,"_row":"20.162"},{"NUM_VIOLATED_ROWS":17,"PCT_VIOLATED_ROWS":0.0034,"NUM_DENOMINATOR_ROWS":5069,"EXECUTION_TIME":"2.277895 secs","QUERY_TEXT":"\r\n/*********\r\nCONCEPT LEVEL check:\r\nPLAUSIBLE_GENDER - number of records of a given concept which occur in person with implausible gender for that concept\r\n\r\nParameters used in this template:\r\ncdmDatabaseSchema = cdm_ibm_mdcd_v993.dbo\r\ncdmTableName = PROCEDURE_OCCURRENCE\r\ncdmFieldName = PROCEDURE_CONCEPT_ID\r\nconceptId =  2109902\r\nplausibleGender = Male\r\n\r\n**********/\r\n\r\n\r\nSELECT num_violated_rows, CASE WHEN denominator.num_rows = 0 THEN 0 ELSE 1.0*num_violated_rows/denominator.num_rows END AS pct_violated_rows, \r\n  denominator.num_rows as num_denominator_rows\r\nFROM\r\n(\r\n\tSELECT COUNT_BIG(*) AS num_violated_rows\r\n\tFROM\r\n\t(\r\n\t\tSELECT cdmTable.* \r\n\t\tFROM cdm_ibm_mdcd_v993.dbo.PROCEDURE_OCCURRENCE cdmTable\r\n\t\t\tINNER JOIN cdm_ibm_mdcd_v993.dbo.person p\r\n\t\t\tON cdmTable.person_id = p.person_id\r\n\t\t\t\r\n\t\t\t\r\n\t\t\t\r\n\t\tWHERE cdmTable.PROCEDURE_CONCEPT_ID =  2109902\r\n\t\tAND p.gender_concept_id <> 8507 \r\n\t) violated_rows\r\n) violated_row_count,\r\n( \r\n\tSELECT COUNT_BIG(*) AS num_rows\r\n\tFROM cdm_ibm_mdcd_v993.dbo.PROCEDURE_OCCURRENCE cdmTable\r\n\t\r\n\t\r\n\t\r\n\tWHERE PROCEDURE_CONCEPT_ID =  2109902\r\n) denominator\r\n;","CHECK_NAME":"plausibleGender","CHECK_LEVEL":"CONCEPT","CHECK_DESCRIPTION":"For a CONCEPT_ID  2109902 (Destruction of lesion(s), penis (eg, condyloma, papilloma, molluscum contagiosum, herpetic vesicle), simple; cryosurgery), the number and percent of records associated with patients with an implausible gender (correct gender = Male).","CDM_TABLE_NAME":"PROCEDURE_OCCURRENCE","CDM_FIELD_NAME":"PROCEDURE_CONCEPT_ID","CONCEPT_ID":" 2109902","SQL_FILE":"concept_plausible_gender.sql","CATEGORY":"Plausibility","SUBCATEGORY":"Atemporal","CONTEXT":"Validation","checkId":3000,"FAILED":0,"THRESHOLD_VALUE":5,"_row":"20.163"},{"NUM_VIOLATED_ROWS":8,"PCT_VIOLATED_ROWS":0.0026,"NUM_DENOMINATOR_ROWS":3111,"EXECUTION_TIME":"3.298917 secs","QUERY_TEXT":"\r\n/*********\r\nCONCEPT LEVEL check:\r\nPLAUSIBLE_GENDER - number of records of a given concept which occur in person with implausible gender for that concept\r\n\r\nParameters used in this template:\r\ncdmDatabaseSchema = cdm_ibm_mdcd_v993.dbo\r\ncdmTableName = PROCEDURE_OCCURRENCE\r\ncdmFieldName = PROCEDURE_CONCEPT_ID\r\nconceptId =  2109905\r\nplausibleGender = Male\r\n\r\n**********/\r\n\r\n\r\nSELECT num_violated_rows, CASE WHEN denominator.num_rows = 0 THEN 0 ELSE 1.0*num_violated_rows/denominator.num_rows END AS pct_violated_rows, \r\n  denominator.num_rows as num_denominator_rows\r\nFROM\r\n(\r\n\tSELECT COUNT_BIG(*) AS num_violated_rows\r\n\tFROM\r\n\t(\r\n\t\tSELECT cdmTable.* \r\n\t\tFROM cdm_ibm_mdcd_v993.dbo.PROCEDURE_OCCURRENCE cdmTable\r\n\t\t\tINNER JOIN cdm_ibm_mdcd_v993.dbo.person p\r\n\t\t\tON cdmTable.person_id = p.person_id\r\n\t\t\t\r\n\t\t\t\r\n\t\t\t\r\n\t\tWHERE cdmTable.PROCEDURE_CONCEPT_ID =  2109905\r\n\t\tAND p.gender_concept_id <> 8507 \r\n\t) violated_rows\r\n) violated_row_count,\r\n( \r\n\tSELECT COUNT_BIG(*) AS num_rows\r\n\tFROM cdm_ibm_mdcd_v993.dbo.PROCEDURE_OCCURRENCE cdmTable\r\n\t\r\n\t\r\n\t\r\n\tWHERE PROCEDURE_CONCEPT_ID =  2109905\r\n) denominator\r\n;","CHECK_NAME":"plausibleGender","CHECK_LEVEL":"CONCEPT","CHECK_DESCRIPTION":"For a CONCEPT_ID  2109905 (Destruction of lesion(s), penis (eg, condyloma, papilloma, molluscum contagiosum, herpetic vesicle), extensive (eg, laser surgery, electrosurgery, cryosurgery, chemosurgery)), the number and percent of records associated with patients with an implausible gender (correct gender = Male).","CDM_TABLE_NAME":"PROCEDURE_OCCURRENCE","CDM_FIELD_NAME":"PROCEDURE_CONCEPT_ID","CONCEPT_ID":" 2109905","SQL_FILE":"concept_plausible_gender.sql","CATEGORY":"Plausibility","SUBCATEGORY":"Atemporal","CONTEXT":"Validation","checkId":3001,"FAILED":0,"THRESHOLD_VALUE":5,"_row":"20.164"},{"NUM_VIOLATED_ROWS":3,"PCT_VIOLATED_ROWS":0.0027,"NUM_DENOMINATOR_ROWS":1129,"EXECUTION_TIME":"1.727947 secs","QUERY_TEXT":"\r\n/*********\r\nCONCEPT LEVEL check:\r\nPLAUSIBLE_GENDER - number of records of a given concept which occur in person with implausible gender for that concept\r\n\r\nParameters used in this template:\r\ncdmDatabaseSchema = cdm_ibm_mdcd_v993.dbo\r\ncdmTableName = PROCEDURE_OCCURRENCE\r\ncdmFieldName = PROCEDURE_CONCEPT_ID\r\nconceptId =  2109906\r\nplausibleGender = Male\r\n\r\n**********/\r\n\r\n\r\nSELECT num_violated_rows, CASE WHEN denominator.num_rows = 0 THEN 0 ELSE 1.0*num_violated_rows/denominator.num_rows END AS pct_violated_rows, \r\n  denominator.num_rows as num_denominator_rows\r\nFROM\r\n(\r\n\tSELECT COUNT_BIG(*) AS num_violated_rows\r\n\tFROM\r\n\t(\r\n\t\tSELECT cdmTable.* \r\n\t\tFROM cdm_ibm_mdcd_v993.dbo.PROCEDURE_OCCURRENCE cdmTable\r\n\t\t\tINNER JOIN cdm_ibm_mdcd_v993.dbo.person p\r\n\t\t\tON cdmTable.person_id = p.person_id\r\n\t\t\t\r\n\t\t\t\r\n\t\t\t\r\n\t\tWHERE cdmTable.PROCEDURE_CONCEPT_ID =  2109906\r\n\t\tAND p.gender_concept_id <> 8507 \r\n\t) violated_rows\r\n) violated_row_count,\r\n( \r\n\tSELECT COUNT_BIG(*) AS num_rows\r\n\tFROM cdm_ibm_mdcd_v993.dbo.PROCEDURE_OCCURRENCE cdmTable\r\n\t\r\n\t\r\n\t\r\n\tWHERE PROCEDURE_CONCEPT_ID =  2109906\r\n) denominator\r\n;","CHECK_NAME":"plausibleGender","CHECK_LEVEL":"CONCEPT","CHECK_DESCRIPTION":"For a CONCEPT_ID  2109906 (Biopsy of penis), the number and percent of records associated with patients with an implausible gender (correct gender = Male).","CDM_TABLE_NAME":"PROCEDURE_OCCURRENCE","CDM_FIELD_NAME":"PROCEDURE_CONCEPT_ID","CONCEPT_ID":" 2109906","UNIT_CONCEPT_ID":" (separate procedure)","SQL_FILE":"concept_plausible_gender.sql","CATEGORY":"Plausibility","SUBCATEGORY":"Atemporal","CONTEXT":"Validation","checkId":3002,"FAILED":0,"THRESHOLD_VALUE":5,"_row":"20.165"},{"NUM_VIOLATED_ROWS":53996,"PCT_VIOLATED_ROWS":0.0539,"NUM_DENOMINATOR_ROWS":1001016,"EXECUTION_TIME":"1.006965 secs","QUERY_TEXT":"\r\n/*********\r\nCONCEPT LEVEL check:\r\nPLAUSIBLE_GENDER - number of records of a given concept which occur in person with implausible gender for that concept\r\n\r\nParameters used in this template:\r\ncdmDatabaseSchema = cdm_ibm_mdcd_v993.dbo\r\ncdmTableName = PROCEDURE_OCCURRENCE\r\ncdmFieldName = PROCEDURE_CONCEPT_ID\r\nconceptId =  2109916\r\nplausibleGender = Male\r\n\r\n**********/\r\n\r\n\r\nSELECT num_violated_rows, CASE WHEN denominator.num_rows = 0 THEN 0 ELSE 1.0*num_violated_rows/denominator.num_rows END AS pct_violated_rows, \r\n  denominator.num_rows as num_denominator_rows\r\nFROM\r\n(\r\n\tSELECT COUNT_BIG(*) AS num_violated_rows\r\n\tFROM\r\n\t(\r\n\t\tSELECT cdmTable.* \r\n\t\tFROM cdm_ibm_mdcd_v993.dbo.PROCEDURE_OCCURRENCE cdmTable\r\n\t\t\tINNER JOIN cdm_ibm_mdcd_v993.dbo.person p\r\n\t\t\tON cdmTable.person_id = p.person_id\r\n\t\t\t\r\n\t\t\t\r\n\t\t\t\r\n\t\tWHERE cdmTable.PROCEDURE_CONCEPT_ID =  2109916\r\n\t\tAND p.gender_concept_id <> 8507 \r\n\t) violated_rows\r\n) violated_row_count,\r\n( \r\n\tSELECT COUNT_BIG(*) AS num_rows\r\n\tFROM cdm_ibm_mdcd_v993.dbo.PROCEDURE_OCCURRENCE cdmTable\r\n\t\r\n\t\r\n\t\r\n\tWHERE PROCEDURE_CONCEPT_ID =  2109916\r\n) denominator\r\n;","CHECK_NAME":"plausibleGender","CHECK_LEVEL":"CONCEPT","CHECK_DESCRIPTION":"For a CONCEPT_ID  2109916 (Circumcision, using clamp or other device with regional dorsal penile or ring block), the number and percent of records associated with patients with an implausible gender (correct gender = Male).","CDM_TABLE_NAME":"PROCEDURE_OCCURRENCE","CDM_FIELD_NAME":"PROCEDURE_CONCEPT_ID","CONCEPT_ID":" 2109916","SQL_FILE":"concept_plausible_gender.sql","CATEGORY":"Plausibility","SUBCATEGORY":"Atemporal","CONTEXT":"Validation","checkId":3003,"FAILED":1,"THRESHOLD_VALUE":5,"_row":"20.166"},{"NUM_VIOLATED_ROWS":80,"PCT_VIOLATED_ROWS":0.0039,"NUM_DENOMINATOR_ROWS":20518,"EXECUTION_TIME":"0.916971 secs","QUERY_TEXT":"\r\n/*********\r\nCONCEPT LEVEL check:\r\nPLAUSIBLE_GENDER - number of records of a given concept which occur in person with implausible gender for that concept\r\n\r\nParameters used in this template:\r\ncdmDatabaseSchema = cdm_ibm_mdcd_v993.dbo\r\ncdmTableName = PROCEDURE_OCCURRENCE\r\ncdmFieldName = PROCEDURE_CONCEPT_ID\r\nconceptId =  2109968\r\nplausibleGender = Male\r\n\r\n**********/\r\n\r\n\r\nSELECT num_violated_rows, CASE WHEN denominator.num_rows = 0 THEN 0 ELSE 1.0*num_violated_rows/denominator.num_rows END AS pct_violated_rows, \r\n  denominator.num_rows as num_denominator_rows\r\nFROM\r\n(\r\n\tSELECT COUNT_BIG(*) AS num_violated_rows\r\n\tFROM\r\n\t(\r\n\t\tSELECT cdmTable.* \r\n\t\tFROM cdm_ibm_mdcd_v993.dbo.PROCEDURE_OCCURRENCE cdmTable\r\n\t\t\tINNER JOIN cdm_ibm_mdcd_v993.dbo.person p\r\n\t\t\tON cdmTable.person_id = p.person_id\r\n\t\t\t\r\n\t\t\t\r\n\t\t\t\r\n\t\tWHERE cdmTable.PROCEDURE_CONCEPT_ID =  2109968\r\n\t\tAND p.gender_concept_id <> 8507 \r\n\t) violated_rows\r\n) violated_row_count,\r\n( \r\n\tSELECT COUNT_BIG(*) AS num_rows\r\n\tFROM cdm_ibm_mdcd_v993.dbo.PROCEDURE_OCCURRENCE cdmTable\r\n\t\r\n\t\r\n\t\r\n\tWHERE PROCEDURE_CONCEPT_ID =  2109968\r\n) denominator\r\n;","CHECK_NAME":"plausibleGender","CHECK_LEVEL":"CONCEPT","CHECK_DESCRIPTION":"For a CONCEPT_ID  2109968 (Foreskin manipulation including lysis of preputial adhesions and stretching), the number and percent of records associated with patients with an implausible gender (correct gender = Male).","CDM_TABLE_NAME":"PROCEDURE_OCCURRENCE","CDM_FIELD_NAME":"PROCEDURE_CONCEPT_ID","CONCEPT_ID":" 2109968","SQL_FILE":"concept_plausible_gender.sql","CATEGORY":"Plausibility","SUBCATEGORY":"Atemporal","CONTEXT":"Validation","checkId":3004,"FAILED":0,"THRESHOLD_VALUE":5,"_row":"20.167"},{"NUM_VIOLATED_ROWS":41,"PCT_VIOLATED_ROWS":0.0045,"NUM_DENOMINATOR_ROWS":9077,"EXECUTION_TIME":"1.035974 secs","QUERY_TEXT":"\r\n/*********\r\nCONCEPT LEVEL check:\r\nPLAUSIBLE_GENDER - number of records of a given concept which occur in person with implausible gender for that concept\r\n\r\nParameters used in this template:\r\ncdmDatabaseSchema = cdm_ibm_mdcd_v993.dbo\r\ncdmTableName = PROCEDURE_OCCURRENCE\r\ncdmFieldName = PROCEDURE_CONCEPT_ID\r\nconceptId =  2109973\r\nplausibleGender = Male\r\n\r\n**********/\r\n\r\n\r\nSELECT num_violated_rows, CASE WHEN denominator.num_rows = 0 THEN 0 ELSE 1.0*num_violated_rows/denominator.num_rows END AS pct_violated_rows, \r\n  denominator.num_rows as num_denominator_rows\r\nFROM\r\n(\r\n\tSELECT COUNT_BIG(*) AS num_violated_rows\r\n\tFROM\r\n\t(\r\n\t\tSELECT cdmTable.* \r\n\t\tFROM cdm_ibm_mdcd_v993.dbo.PROCEDURE_OCCURRENCE cdmTable\r\n\t\t\tINNER JOIN cdm_ibm_mdcd_v993.dbo.person p\r\n\t\t\tON cdmTable.person_id = p.person_id\r\n\t\t\t\r\n\t\t\t\r\n\t\t\t\r\n\t\tWHERE cdmTable.PROCEDURE_CONCEPT_ID =  2109973\r\n\t\tAND p.gender_concept_id <> 8507 \r\n\t) violated_rows\r\n) violated_row_count,\r\n( \r\n\tSELECT COUNT_BIG(*) AS num_rows\r\n\tFROM cdm_ibm_mdcd_v993.dbo.PROCEDURE_OCCURRENCE cdmTable\r\n\t\r\n\t\r\n\t\r\n\tWHERE PROCEDURE_CONCEPT_ID =  2109973\r\n) denominator\r\n;","CHECK_NAME":"plausibleGender","CHECK_LEVEL":"CONCEPT","CHECK_DESCRIPTION":"For a CONCEPT_ID  2109973 (Orchiectomy, simple (including subcapsular), with or without testicular prosthesis, scrotal or inguinal approach), the number and percent of records associated with patients with an implausible gender (correct gender = Male).","CDM_TABLE_NAME":"PROCEDURE_OCCURRENCE","CDM_FIELD_NAME":"PROCEDURE_CONCEPT_ID","CONCEPT_ID":" 2109973","SQL_FILE":"concept_plausible_gender.sql","CATEGORY":"Plausibility","SUBCATEGORY":"Atemporal","CONTEXT":"Validation","checkId":3005,"FAILED":0,"THRESHOLD_VALUE":5,"_row":"20.168"},{"NUM_VIOLATED_ROWS":23,"PCT_VIOLATED_ROWS":0.0006,"NUM_DENOMINATOR_ROWS":36369,"EXECUTION_TIME":"0.763968 secs","QUERY_TEXT":"\r\n/*********\r\nCONCEPT LEVEL check:\r\nPLAUSIBLE_GENDER - number of records of a given concept which occur in person with implausible gender for that concept\r\n\r\nParameters used in this template:\r\ncdmDatabaseSchema = cdm_ibm_mdcd_v993.dbo\r\ncdmTableName = PROCEDURE_OCCURRENCE\r\ncdmFieldName = PROCEDURE_CONCEPT_ID\r\nconceptId =  2109981\r\nplausibleGender = Male\r\n\r\n**********/\r\n\r\n\r\nSELECT num_violated_rows, CASE WHEN denominator.num_rows = 0 THEN 0 ELSE 1.0*num_violated_rows/denominator.num_rows END AS pct_violated_rows, \r\n  denominator.num_rows as num_denominator_rows\r\nFROM\r\n(\r\n\tSELECT COUNT_BIG(*) AS num_violated_rows\r\n\tFROM\r\n\t(\r\n\t\tSELECT cdmTable.* \r\n\t\tFROM cdm_ibm_mdcd_v993.dbo.PROCEDURE_OCCURRENCE cdmTable\r\n\t\t\tINNER JOIN cdm_ibm_mdcd_v993.dbo.person p\r\n\t\t\tON cdmTable.person_id = p.person_id\r\n\t\t\t\r\n\t\t\t\r\n\t\t\t\r\n\t\tWHERE cdmTable.PROCEDURE_CONCEPT_ID =  2109981\r\n\t\tAND p.gender_concept_id <> 8507 \r\n\t) violated_rows\r\n) violated_row_count,\r\n( \r\n\tSELECT COUNT_BIG(*) AS num_rows\r\n\tFROM cdm_ibm_mdcd_v993.dbo.PROCEDURE_OCCURRENCE cdmTable\r\n\t\r\n\t\r\n\t\r\n\tWHERE PROCEDURE_CONCEPT_ID =  2109981\r\n) denominator\r\n;","CHECK_NAME":"plausibleGender","CHECK_LEVEL":"CONCEPT","CHECK_DESCRIPTION":"For a CONCEPT_ID  2109981 (Orchiopexy, inguinal approach, with or without hernia repair), the number and percent of records associated with patients with an implausible gender (correct gender = Male).","CDM_TABLE_NAME":"PROCEDURE_OCCURRENCE","CDM_FIELD_NAME":"PROCEDURE_CONCEPT_ID","CONCEPT_ID":" 2109981","SQL_FILE":"concept_plausible_gender.sql","CATEGORY":"Plausibility","SUBCATEGORY":"Atemporal","CONTEXT":"Validation","checkId":3006,"FAILED":0,"THRESHOLD_VALUE":5,"_row":"20.169"},{"NUM_VIOLATED_ROWS":47,"PCT_VIOLATED_ROWS":0.0124,"NUM_DENOMINATOR_ROWS":3796,"EXECUTION_TIME":"1.211967 secs","QUERY_TEXT":"\r\n/*********\r\nCONCEPT LEVEL check:\r\nPLAUSIBLE_GENDER - number of records of a given concept which occur in person with implausible gender for that concept\r\n\r\nParameters used in this template:\r\ncdmDatabaseSchema = cdm_ibm_mdcd_v993.dbo\r\ncdmTableName = PROCEDURE_OCCURRENCE\r\ncdmFieldName = PROCEDURE_CONCEPT_ID\r\nconceptId =  2110004\r\nplausibleGender = Male\r\n\r\n**********/\r\n\r\n\r\nSELECT num_violated_rows, CASE WHEN denominator.num_rows = 0 THEN 0 ELSE 1.0*num_violated_rows/denominator.num_rows END AS pct_violated_rows, \r\n  denominator.num_rows as num_denominator_rows\r\nFROM\r\n(\r\n\tSELECT COUNT_BIG(*) AS num_violated_rows\r\n\tFROM\r\n\t(\r\n\t\tSELECT cdmTable.* \r\n\t\tFROM cdm_ibm_mdcd_v993.dbo.PROCEDURE_OCCURRENCE cdmTable\r\n\t\t\tINNER JOIN cdm_ibm_mdcd_v993.dbo.person p\r\n\t\t\tON cdmTable.person_id = p.person_id\r\n\t\t\t\r\n\t\t\t\r\n\t\t\t\r\n\t\tWHERE cdmTable.PROCEDURE_CONCEPT_ID =  2110004\r\n\t\tAND p.gender_concept_id <> 8507 \r\n\t) violated_rows\r\n) violated_row_count,\r\n( \r\n\tSELECT COUNT_BIG(*) AS num_rows\r\n\tFROM cdm_ibm_mdcd_v993.dbo.PROCEDURE_OCCURRENCE cdmTable\r\n\t\r\n\t\r\n\t\r\n\tWHERE PROCEDURE_CONCEPT_ID =  2110004\r\n) denominator\r\n;","CHECK_NAME":"plausibleGender","CHECK_LEVEL":"CONCEPT","CHECK_DESCRIPTION":"For a CONCEPT_ID  2110004 (Drainage of scrotal wall abscess), the number and percent of records associated with patients with an implausible gender (correct gender = Male).","CDM_TABLE_NAME":"PROCEDURE_OCCURRENCE","CDM_FIELD_NAME":"PROCEDURE_CONCEPT_ID","CONCEPT_ID":" 2110004","SQL_FILE":"concept_plausible_gender.sql","CATEGORY":"Plausibility","SUBCATEGORY":"Atemporal","CONTEXT":"Validation","checkId":3007,"FAILED":0,"THRESHOLD_VALUE":5,"_row":"20.170"},{"NUM_VIOLATED_ROWS":11,"PCT_VIOLATED_ROWS":0.0012,"NUM_DENOMINATOR_ROWS":8884,"EXECUTION_TIME":"4.735867 secs","QUERY_TEXT":"\r\n/*********\r\nCONCEPT LEVEL check:\r\nPLAUSIBLE_GENDER - number of records of a given concept which occur in person with implausible gender for that concept\r\n\r\nParameters used in this template:\r\ncdmDatabaseSchema = cdm_ibm_mdcd_v993.dbo\r\ncdmTableName = PROCEDURE_OCCURRENCE\r\ncdmFieldName = PROCEDURE_CONCEPT_ID\r\nconceptId =  2110011\r\nplausibleGender = Male\r\n\r\n**********/\r\n\r\n\r\nSELECT num_violated_rows, CASE WHEN denominator.num_rows = 0 THEN 0 ELSE 1.0*num_violated_rows/denominator.num_rows END AS pct_violated_rows, \r\n  denominator.num_rows as num_denominator_rows\r\nFROM\r\n(\r\n\tSELECT COUNT_BIG(*) AS num_violated_rows\r\n\tFROM\r\n\t(\r\n\t\tSELECT cdmTable.* \r\n\t\tFROM cdm_ibm_mdcd_v993.dbo.PROCEDURE_OCCURRENCE cdmTable\r\n\t\t\tINNER JOIN cdm_ibm_mdcd_v993.dbo.person p\r\n\t\t\tON cdmTable.person_id = p.person_id\r\n\t\t\t\r\n\t\t\t\r\n\t\t\t\r\n\t\tWHERE cdmTable.PROCEDURE_CONCEPT_ID =  2110011\r\n\t\tAND p.gender_concept_id <> 8507 \r\n\t) violated_rows\r\n) violated_row_count,\r\n( \r\n\tSELECT COUNT_BIG(*) AS num_rows\r\n\tFROM cdm_ibm_mdcd_v993.dbo.PROCEDURE_OCCURRENCE cdmTable\r\n\t\r\n\t\r\n\t\r\n\tWHERE PROCEDURE_CONCEPT_ID =  2110011\r\n) denominator\r\n;","CHECK_NAME":"plausibleGender","CHECK_LEVEL":"CONCEPT","CHECK_DESCRIPTION":"For a CONCEPT_ID  2110011 (Vasectomy, unilateral or bilateral (separate procedure), including postoperative semen examination(s)), the number and percent of records associated with patients with an implausible gender (correct gender = Male).","CDM_TABLE_NAME":"PROCEDURE_OCCURRENCE","CDM_FIELD_NAME":"PROCEDURE_CONCEPT_ID","CONCEPT_ID":" 2110011","SQL_FILE":"concept_plausible_gender.sql","CATEGORY":"Plausibility","SUBCATEGORY":"Atemporal","CONTEXT":"Validation","checkId":3008,"FAILED":0,"THRESHOLD_VALUE":5,"_row":"20.171"},{"NUM_VIOLATED_ROWS":20,"PCT_VIOLATED_ROWS":0.0006,"NUM_DENOMINATOR_ROWS":32883,"EXECUTION_TIME":"1.591950 secs","QUERY_TEXT":"\r\n/*********\r\nCONCEPT LEVEL check:\r\nPLAUSIBLE_GENDER - number of records of a given concept which occur in person with implausible gender for that concept\r\n\r\nParameters used in this template:\r\ncdmDatabaseSchema = cdm_ibm_mdcd_v993.dbo\r\ncdmTableName = PROCEDURE_OCCURRENCE\r\ncdmFieldName = PROCEDURE_CONCEPT_ID\r\nconceptId =  2110026\r\nplausibleGender = Male\r\n\r\n**********/\r\n\r\n\r\nSELECT num_violated_rows, CASE WHEN denominator.num_rows = 0 THEN 0 ELSE 1.0*num_violated_rows/denominator.num_rows END AS pct_violated_rows, \r\n  denominator.num_rows as num_denominator_rows\r\nFROM\r\n(\r\n\tSELECT COUNT_BIG(*) AS num_violated_rows\r\n\tFROM\r\n\t(\r\n\t\tSELECT cdmTable.* \r\n\t\tFROM cdm_ibm_mdcd_v993.dbo.PROCEDURE_OCCURRENCE cdmTable\r\n\t\t\tINNER JOIN cdm_ibm_mdcd_v993.dbo.person p\r\n\t\t\tON cdmTable.person_id = p.person_id\r\n\t\t\t\r\n\t\t\t\r\n\t\t\t\r\n\t\tWHERE cdmTable.PROCEDURE_CONCEPT_ID =  2110026\r\n\t\tAND p.gender_concept_id <> 8507 \r\n\t) violated_rows\r\n) violated_row_count,\r\n( \r\n\tSELECT COUNT_BIG(*) AS num_rows\r\n\tFROM cdm_ibm_mdcd_v993.dbo.PROCEDURE_OCCURRENCE cdmTable\r\n\t\r\n\t\r\n\t\r\n\tWHERE PROCEDURE_CONCEPT_ID =  2110026\r\n) denominator\r\n;","CHECK_NAME":"plausibleGender","CHECK_LEVEL":"CONCEPT","CHECK_DESCRIPTION":"For a CONCEPT_ID  2110026 (Biopsy, prostate; needle or punch, single or multiple, any approach), the number and percent of records associated with patients with an implausible gender (correct gender = Male).","CDM_TABLE_NAME":"PROCEDURE_OCCURRENCE","CDM_FIELD_NAME":"PROCEDURE_CONCEPT_ID","CONCEPT_ID":" 2110026","SQL_FILE":"concept_plausible_gender.sql","CATEGORY":"Plausibility","SUBCATEGORY":"Atemporal","CONTEXT":"Validation","checkId":3009,"FAILED":0,"THRESHOLD_VALUE":5,"_row":"20.172"},{"NUM_VIOLATED_ROWS":4,"PCT_VIOLATED_ROWS":0.0032,"NUM_DENOMINATOR_ROWS":1254,"EXECUTION_TIME":"1.047964 secs","QUERY_TEXT":"\r\n/*********\r\nCONCEPT LEVEL check:\r\nPLAUSIBLE_GENDER - number of records of a given concept which occur in person with implausible gender for that concept\r\n\r\nParameters used in this template:\r\ncdmDatabaseSchema = cdm_ibm_mdcd_v993.dbo\r\ncdmTableName = PROCEDURE_OCCURRENCE\r\ncdmFieldName = PROCEDURE_CONCEPT_ID\r\nconceptId =  2110039\r\nplausibleGender = Male\r\n\r\n**********/\r\n\r\n\r\nSELECT num_violated_rows, CASE WHEN denominator.num_rows = 0 THEN 0 ELSE 1.0*num_violated_rows/denominator.num_rows END AS pct_violated_rows, \r\n  denominator.num_rows as num_denominator_rows\r\nFROM\r\n(\r\n\tSELECT COUNT_BIG(*) AS num_violated_rows\r\n\tFROM\r\n\t(\r\n\t\tSELECT cdmTable.* \r\n\t\tFROM cdm_ibm_mdcd_v993.dbo.PROCEDURE_OCCURRENCE cdmTable\r\n\t\t\tINNER JOIN cdm_ibm_mdcd_v993.dbo.person p\r\n\t\t\tON cdmTable.person_id = p.person_id\r\n\t\t\t\r\n\t\t\t\r\n\t\t\t\r\n\t\tWHERE cdmTable.PROCEDURE_CONCEPT_ID =  2110039\r\n\t\tAND p.gender_concept_id <> 8507 \r\n\t) violated_rows\r\n) violated_row_count,\r\n( \r\n\tSELECT COUNT_BIG(*) AS num_rows\r\n\tFROM cdm_ibm_mdcd_v993.dbo.PROCEDURE_OCCURRENCE cdmTable\r\n\t\r\n\t\r\n\t\r\n\tWHERE PROCEDURE_CONCEPT_ID =  2110039\r\n) denominator\r\n;","CHECK_NAME":"plausibleGender","CHECK_LEVEL":"CONCEPT","CHECK_DESCRIPTION":"For a CONCEPT_ID  2110039 (Prostatectomy, retropubic radical, with or without nerve sparing; with bilateral pelvic lymphadenectomy, including external iliac, hypogastric, and obturator nodes), the number and percent of records associated with patients with an implausible gender (correct gender = Male).","CDM_TABLE_NAME":"PROCEDURE_OCCURRENCE","CDM_FIELD_NAME":"PROCEDURE_CONCEPT_ID","CONCEPT_ID":" 2110039","SQL_FILE":"concept_plausible_gender.sql","CATEGORY":"Plausibility","SUBCATEGORY":"Atemporal","CONTEXT":"Validation","checkId":3010,"FAILED":0,"THRESHOLD_VALUE":5,"_row":"20.173"},{"NUM_VIOLATED_ROWS":0,"PCT_VIOLATED_ROWS":0,"NUM_DENOMINATOR_ROWS":3846,"EXECUTION_TIME":"5.538860 secs","QUERY_TEXT":"\r\n/*********\r\nCONCEPT LEVEL check:\r\nPLAUSIBLE_GENDER - number of records of a given concept which occur in person with implausible gender for that concept\r\n\r\nParameters used in this template:\r\ncdmDatabaseSchema = cdm_ibm_mdcd_v993.dbo\r\ncdmTableName = PROCEDURE_OCCURRENCE\r\ncdmFieldName = PROCEDURE_CONCEPT_ID\r\nconceptId =  2110044\r\nplausibleGender = Male\r\n\r\n**********/\r\n\r\n\r\nSELECT num_violated_rows, CASE WHEN denominator.num_rows = 0 THEN 0 ELSE 1.0*num_violated_rows/denominator.num_rows END AS pct_violated_rows, \r\n  denominator.num_rows as num_denominator_rows\r\nFROM\r\n(\r\n\tSELECT COUNT_BIG(*) AS num_violated_rows\r\n\tFROM\r\n\t(\r\n\t\tSELECT cdmTable.* \r\n\t\tFROM cdm_ibm_mdcd_v993.dbo.PROCEDURE_OCCURRENCE cdmTable\r\n\t\t\tINNER JOIN cdm_ibm_mdcd_v993.dbo.person p\r\n\t\t\tON cdmTable.person_id = p.person_id\r\n\t\t\t\r\n\t\t\t\r\n\t\t\t\r\n\t\tWHERE cdmTable.PROCEDURE_CONCEPT_ID =  2110044\r\n\t\tAND p.gender_concept_id <> 8507 \r\n\t) violated_rows\r\n) violated_row_count,\r\n( \r\n\tSELECT COUNT_BIG(*) AS num_rows\r\n\tFROM cdm_ibm_mdcd_v993.dbo.PROCEDURE_OCCURRENCE cdmTable\r\n\t\r\n\t\r\n\t\r\n\tWHERE PROCEDURE_CONCEPT_ID =  2110044\r\n) denominator\r\n;","CHECK_NAME":"plausibleGender","CHECK_LEVEL":"CONCEPT","CHECK_DESCRIPTION":"For a CONCEPT_ID  2110044 (Laparoscopy, surgical prostatectomy, retropubic radical, including nerve sparing, includes robotic assistance, when performed), the number and percent of records associated with patients with an implausible gender (correct gender = Male).","CDM_TABLE_NAME":"PROCEDURE_OCCURRENCE","CDM_FIELD_NAME":"PROCEDURE_CONCEPT_ID","CONCEPT_ID":" 2110044","SQL_FILE":"concept_plausible_gender.sql","CATEGORY":"Plausibility","SUBCATEGORY":"Atemporal","CONTEXT":"Validation","checkId":3011,"FAILED":0,"THRESHOLD_VALUE":5,"_row":"20.174"},{"NUM_VIOLATED_ROWS":4,"PCT_VIOLATED_ROWS":0.0008,"NUM_DENOMINATOR_ROWS":4872,"EXECUTION_TIME":"0.909972 secs","QUERY_TEXT":"\r\n/*********\r\nCONCEPT LEVEL check:\r\nPLAUSIBLE_GENDER - number of records of a given concept which occur in person with implausible gender for that concept\r\n\r\nParameters used in this template:\r\ncdmDatabaseSchema = cdm_ibm_mdcd_v993.dbo\r\ncdmTableName = PROCEDURE_OCCURRENCE\r\ncdmFieldName = PROCEDURE_CONCEPT_ID\r\nconceptId =  2110078\r\nplausibleGender = Female\r\n\r\n**********/\r\n\r\n\r\nSELECT num_violated_rows, CASE WHEN denominator.num_rows = 0 THEN 0 ELSE 1.0*num_violated_rows/denominator.num_rows END AS pct_violated_rows, \r\n  denominator.num_rows as num_denominator_rows\r\nFROM\r\n(\r\n\tSELECT COUNT_BIG(*) AS num_violated_rows\r\n\tFROM\r\n\t(\r\n\t\tSELECT cdmTable.* \r\n\t\tFROM cdm_ibm_mdcd_v993.dbo.PROCEDURE_OCCURRENCE cdmTable\r\n\t\t\tINNER JOIN cdm_ibm_mdcd_v993.dbo.person p\r\n\t\t\tON cdmTable.person_id = p.person_id\r\n\t\t\t\r\n\t\t\t\r\n\t\t\t\r\n\t\tWHERE cdmTable.PROCEDURE_CONCEPT_ID =  2110078\r\n\t\tAND p.gender_concept_id <> 8532 \r\n\t) violated_rows\r\n) violated_row_count,\r\n( \r\n\tSELECT COUNT_BIG(*) AS num_rows\r\n\tFROM cdm_ibm_mdcd_v993.dbo.PROCEDURE_OCCURRENCE cdmTable\r\n\t\r\n\t\r\n\t\r\n\tWHERE PROCEDURE_CONCEPT_ID =  2110078\r\n) denominator\r\n;","CHECK_NAME":"plausibleGender","CHECK_LEVEL":"CONCEPT","CHECK_DESCRIPTION":"For a CONCEPT_ID  2110078 (Colposcopy of the vulva), the number and percent of records associated with patients with an implausible gender (correct gender = Female).","CDM_TABLE_NAME":"PROCEDURE_OCCURRENCE","CDM_FIELD_NAME":"PROCEDURE_CONCEPT_ID","CONCEPT_ID":" 2110078","SQL_FILE":"concept_plausible_gender.sql","CATEGORY":"Plausibility","SUBCATEGORY":"Atemporal","CONTEXT":"Validation","checkId":3012,"FAILED":0,"THRESHOLD_VALUE":5,"_row":"20.175"},{"NUM_VIOLATED_ROWS":1,"PCT_VIOLATED_ROWS":0.0002,"NUM_DENOMINATOR_ROWS":4060,"EXECUTION_TIME":"0.981970 secs","QUERY_TEXT":"\r\n/*********\r\nCONCEPT LEVEL check:\r\nPLAUSIBLE_GENDER - number of records of a given concept which occur in person with implausible gender for that concept\r\n\r\nParameters used in this template:\r\ncdmDatabaseSchema = cdm_ibm_mdcd_v993.dbo\r\ncdmTableName = PROCEDURE_OCCURRENCE\r\ncdmFieldName = PROCEDURE_CONCEPT_ID\r\nconceptId =  2110116\r\nplausibleGender = Female\r\n\r\n**********/\r\n\r\n\r\nSELECT num_violated_rows, CASE WHEN denominator.num_rows = 0 THEN 0 ELSE 1.0*num_violated_rows/denominator.num_rows END AS pct_violated_rows, \r\n  denominator.num_rows as num_denominator_rows\r\nFROM\r\n(\r\n\tSELECT COUNT_BIG(*) AS num_violated_rows\r\n\tFROM\r\n\t(\r\n\t\tSELECT cdmTable.* \r\n\t\tFROM cdm_ibm_mdcd_v993.dbo.PROCEDURE_OCCURRENCE cdmTable\r\n\t\t\tINNER JOIN cdm_ibm_mdcd_v993.dbo.person p\r\n\t\t\tON cdmTable.person_id = p.person_id\r\n\t\t\t\r\n\t\t\t\r\n\t\t\t\r\n\t\tWHERE cdmTable.PROCEDURE_CONCEPT_ID =  2110116\r\n\t\tAND p.gender_concept_id <> 8532 \r\n\t) violated_rows\r\n) violated_row_count,\r\n( \r\n\tSELECT COUNT_BIG(*) AS num_rows\r\n\tFROM cdm_ibm_mdcd_v993.dbo.PROCEDURE_OCCURRENCE cdmTable\r\n\t\r\n\t\r\n\t\r\n\tWHERE PROCEDURE_CONCEPT_ID =  2110116\r\n) denominator\r\n;","CHECK_NAME":"plausibleGender","CHECK_LEVEL":"CONCEPT","CHECK_DESCRIPTION":"For a CONCEPT_ID  2110116 (Colpopexy, vaginal; extra-peritoneal approach (sacrospinous, iliococcygeus)), the number and percent of records associated with patients with an implausible gender (correct gender = Female).","CDM_TABLE_NAME":"PROCEDURE_OCCURRENCE","CDM_FIELD_NAME":"PROCEDURE_CONCEPT_ID","CONCEPT_ID":" 2110116","SQL_FILE":"concept_plausible_gender.sql","CATEGORY":"Plausibility","SUBCATEGORY":"Atemporal","CONTEXT":"Validation","checkId":3013,"FAILED":0,"THRESHOLD_VALUE":5,"_row":"20.176"},{"NUM_VIOLATED_ROWS":0,"PCT_VIOLATED_ROWS":0,"NUM_DENOMINATOR_ROWS":2939,"EXECUTION_TIME":"1.281968 secs","QUERY_TEXT":"\r\n/*********\r\nCONCEPT LEVEL check:\r\nPLAUSIBLE_GENDER - number of records of a given concept which occur in person with implausible gender for that concept\r\n\r\nParameters used in this template:\r\ncdmDatabaseSchema = cdm_ibm_mdcd_v993.dbo\r\ncdmTableName = PROCEDURE_OCCURRENCE\r\ncdmFieldName = PROCEDURE_CONCEPT_ID\r\nconceptId =  2110142\r\nplausibleGender = Female\r\n\r\n**********/\r\n\r\n\r\nSELECT num_violated_rows, CASE WHEN denominator.num_rows = 0 THEN 0 ELSE 1.0*num_violated_rows/denominator.num_rows END AS pct_violated_rows, \r\n  denominator.num_rows as num_denominator_rows\r\nFROM\r\n(\r\n\tSELECT COUNT_BIG(*) AS num_violated_rows\r\n\tFROM\r\n\t(\r\n\t\tSELECT cdmTable.* \r\n\t\tFROM cdm_ibm_mdcd_v993.dbo.PROCEDURE_OCCURRENCE cdmTable\r\n\t\t\tINNER JOIN cdm_ibm_mdcd_v993.dbo.person p\r\n\t\t\tON cdmTable.person_id = p.person_id\r\n\t\t\t\r\n\t\t\t\r\n\t\t\t\r\n\t\tWHERE cdmTable.PROCEDURE_CONCEPT_ID =  2110142\r\n\t\tAND p.gender_concept_id <> 8532 \r\n\t) violated_rows\r\n) violated_row_count,\r\n( \r\n\tSELECT COUNT_BIG(*) AS num_rows\r\n\tFROM cdm_ibm_mdcd_v993.dbo.PROCEDURE_OCCURRENCE cdmTable\r\n\t\r\n\t\r\n\t\r\n\tWHERE PROCEDURE_CONCEPT_ID =  2110142\r\n) denominator\r\n;","CHECK_NAME":"plausibleGender","CHECK_LEVEL":"CONCEPT","CHECK_DESCRIPTION":"For a CONCEPT_ID  2110142 (Laparoscopy, surgical, colpopexy (suspension of vaginal apex)), the number and percent of records associated with patients with an implausible gender (correct gender = Female).","CDM_TABLE_NAME":"PROCEDURE_OCCURRENCE","CDM_FIELD_NAME":"PROCEDURE_CONCEPT_ID","CONCEPT_ID":" 2110142","SQL_FILE":"concept_plausible_gender.sql","CATEGORY":"Plausibility","SUBCATEGORY":"Atemporal","CONTEXT":"Validation","checkId":3014,"FAILED":0,"THRESHOLD_VALUE":5,"_row":"20.177"},{"NUM_VIOLATED_ROWS":414,"PCT_VIOLATED_ROWS":0.0018,"NUM_DENOMINATOR_ROWS":231471,"EXECUTION_TIME":"6.781815 secs","QUERY_TEXT":"\r\n/*********\r\nCONCEPT LEVEL check:\r\nPLAUSIBLE_GENDER - number of records of a given concept which occur in person with implausible gender for that concept\r\n\r\nParameters used in this template:\r\ncdmDatabaseSchema = cdm_ibm_mdcd_v993.dbo\r\ncdmTableName = PROCEDURE_OCCURRENCE\r\ncdmFieldName = PROCEDURE_CONCEPT_ID\r\nconceptId =  2110144\r\nplausibleGender = Female\r\n\r\n**********/\r\n\r\n\r\nSELECT num_violated_rows, CASE WHEN denominator.num_rows = 0 THEN 0 ELSE 1.0*num_violated_rows/denominator.num_rows END AS pct_violated_rows, \r\n  denominator.num_rows as num_denominator_rows\r\nFROM\r\n(\r\n\tSELECT COUNT_BIG(*) AS num_violated_rows\r\n\tFROM\r\n\t(\r\n\t\tSELECT cdmTable.* \r\n\t\tFROM cdm_ibm_mdcd_v993.dbo.PROCEDURE_OCCURRENCE cdmTable\r\n\t\t\tINNER JOIN cdm_ibm_mdcd_v993.dbo.person p\r\n\t\t\tON cdmTable.person_id = p.person_id\r\n\t\t\t\r\n\t\t\t\r\n\t\t\t\r\n\t\tWHERE cdmTable.PROCEDURE_CONCEPT_ID =  2110144\r\n\t\tAND p.gender_concept_id <> 8532 \r\n\t) violated_rows\r\n) violated_row_count,\r\n( \r\n\tSELECT COUNT_BIG(*) AS num_rows\r\n\tFROM cdm_ibm_mdcd_v993.dbo.PROCEDURE_OCCURRENCE cdmTable\r\n\t\r\n\t\r\n\t\r\n\tWHERE PROCEDURE_CONCEPT_ID =  2110144\r\n) denominator\r\n;","CHECK_NAME":"plausibleGender","CHECK_LEVEL":"CONCEPT","CHECK_DESCRIPTION":"For a CONCEPT_ID  2110144 (Colposcopy of the cervix including upper/adjacent vagina), the number and percent of records associated with patients with an implausible gender (correct gender = Female).","CDM_TABLE_NAME":"PROCEDURE_OCCURRENCE","CDM_FIELD_NAME":"PROCEDURE_CONCEPT_ID","CONCEPT_ID":" 2110144","UNIT_CONCEPT_ID":" with biopsy(s) of the cervix and endocervical curettage","SQL_FILE":"concept_plausible_gender.sql","CATEGORY":"Plausibility","SUBCATEGORY":"Atemporal","CONTEXT":"Validation","checkId":3015,"FAILED":0,"THRESHOLD_VALUE":5,"_row":"20.178"},{"NUM_VIOLATED_ROWS":31,"PCT_VIOLATED_ROWS":0.0002,"NUM_DENOMINATOR_ROWS":144764,"EXECUTION_TIME":"2.609924 secs","QUERY_TEXT":"\r\n/*********\r\nCONCEPT LEVEL check:\r\nPLAUSIBLE_GENDER - number of records of a given concept which occur in person with implausible gender for that concept\r\n\r\nParameters used in this template:\r\ncdmDatabaseSchema = cdm_ibm_mdcd_v993.dbo\r\ncdmTableName = PROCEDURE_OCCURRENCE\r\ncdmFieldName = PROCEDURE_CONCEPT_ID\r\nconceptId =  2110169\r\nplausibleGender = Female\r\n\r\n**********/\r\n\r\n\r\nSELECT num_violated_rows, CASE WHEN denominator.num_rows = 0 THEN 0 ELSE 1.0*num_violated_rows/denominator.num_rows END AS pct_violated_rows, \r\n  denominator.num_rows as num_denominator_rows\r\nFROM\r\n(\r\n\tSELECT COUNT_BIG(*) AS num_violated_rows\r\n\tFROM\r\n\t(\r\n\t\tSELECT cdmTable.* \r\n\t\tFROM cdm_ibm_mdcd_v993.dbo.PROCEDURE_OCCURRENCE cdmTable\r\n\t\t\tINNER JOIN cdm_ibm_mdcd_v993.dbo.person p\r\n\t\t\tON cdmTable.person_id = p.person_id\r\n\t\t\t\r\n\t\t\t\r\n\t\t\t\r\n\t\tWHERE cdmTable.PROCEDURE_CONCEPT_ID =  2110169\r\n\t\tAND p.gender_concept_id <> 8532 \r\n\t) violated_rows\r\n) violated_row_count,\r\n( \r\n\tSELECT COUNT_BIG(*) AS num_rows\r\n\tFROM cdm_ibm_mdcd_v993.dbo.PROCEDURE_OCCURRENCE cdmTable\r\n\t\r\n\t\r\n\t\r\n\tWHERE PROCEDURE_CONCEPT_ID =  2110169\r\n) denominator\r\n;","CHECK_NAME":"plausibleGender","CHECK_LEVEL":"CONCEPT","CHECK_DESCRIPTION":"For a CONCEPT_ID  2110169 (Endometrial sampling (biopsy) with or without endocervical sampling (biopsy), without cervical dilation, any method (separate procedure)), the number and percent of records associated with patients with an implausible gender (correct gender = Female).","CDM_TABLE_NAME":"PROCEDURE_OCCURRENCE","CDM_FIELD_NAME":"PROCEDURE_CONCEPT_ID","CONCEPT_ID":" 2110169","SQL_FILE":"concept_plausible_gender.sql","CATEGORY":"Plausibility","SUBCATEGORY":"Atemporal","CONTEXT":"Validation","checkId":3016,"FAILED":0,"THRESHOLD_VALUE":5,"_row":"20.179"},{"NUM_VIOLATED_ROWS":19,"PCT_VIOLATED_ROWS":0.0003,"NUM_DENOMINATOR_ROWS":57994,"EXECUTION_TIME":"14.236625 secs","QUERY_TEXT":"\r\n/*********\r\nCONCEPT LEVEL check:\r\nPLAUSIBLE_GENDER - number of records of a given concept which occur in person with implausible gender for that concept\r\n\r\nParameters used in this template:\r\ncdmDatabaseSchema = cdm_ibm_mdcd_v993.dbo\r\ncdmTableName = PROCEDURE_OCCURRENCE\r\ncdmFieldName = PROCEDURE_CONCEPT_ID\r\nconceptId =  2110175\r\nplausibleGender = Female\r\n\r\n**********/\r\n\r\n\r\nSELECT num_violated_rows, CASE WHEN denominator.num_rows = 0 THEN 0 ELSE 1.0*num_violated_rows/denominator.num_rows END AS pct_violated_rows, \r\n  denominator.num_rows as num_denominator_rows\r\nFROM\r\n(\r\n\tSELECT COUNT_BIG(*) AS num_violated_rows\r\n\tFROM\r\n\t(\r\n\t\tSELECT cdmTable.* \r\n\t\tFROM cdm_ibm_mdcd_v993.dbo.PROCEDURE_OCCURRENCE cdmTable\r\n\t\t\tINNER JOIN cdm_ibm_mdcd_v993.dbo.person p\r\n\t\t\tON cdmTable.person_id = p.person_id\r\n\t\t\t\r\n\t\t\t\r\n\t\t\t\r\n\t\tWHERE cdmTable.PROCEDURE_CONCEPT_ID =  2110175\r\n\t\tAND p.gender_concept_id <> 8532 \r\n\t) violated_rows\r\n) violated_row_count,\r\n( \r\n\tSELECT COUNT_BIG(*) AS num_rows\r\n\tFROM cdm_ibm_mdcd_v993.dbo.PROCEDURE_OCCURRENCE cdmTable\r\n\t\r\n\t\r\n\t\r\n\tWHERE PROCEDURE_CONCEPT_ID =  2110175\r\n) denominator\r\n;","CHECK_NAME":"plausibleGender","CHECK_LEVEL":"CONCEPT","CHECK_DESCRIPTION":"For a CONCEPT_ID  2110175 (Total abdominal hysterectomy (corpus and cervix), with or without removal of tube(s), with or without removal of ovary(s)), the number and percent of records associated with patients with an implausible gender (correct gender = Female).","CDM_TABLE_NAME":"PROCEDURE_OCCURRENCE","CDM_FIELD_NAME":"PROCEDURE_CONCEPT_ID","CONCEPT_ID":" 2110175","SQL_FILE":"concept_plausible_gender.sql","CATEGORY":"Plausibility","SUBCATEGORY":"Atemporal","CONTEXT":"Validation","checkId":3017,"FAILED":0,"THRESHOLD_VALUE":5,"_row":"20.180"},{"NUM_VIOLATED_ROWS":2536,"PCT_VIOLATED_ROWS":0.0054,"NUM_DENOMINATOR_ROWS":471909,"EXECUTION_TIME":"6.669820 secs","QUERY_TEXT":"\r\n/*********\r\nCONCEPT LEVEL check:\r\nPLAUSIBLE_GENDER - number of records of a given concept which occur in person with implausible gender for that concept\r\n\r\nParameters used in this template:\r\ncdmDatabaseSchema = cdm_ibm_mdcd_v993.dbo\r\ncdmTableName = PROCEDURE_OCCURRENCE\r\ncdmFieldName = PROCEDURE_CONCEPT_ID\r\nconceptId =  2110194\r\nplausibleGender = Female\r\n\r\n**********/\r\n\r\n\r\nSELECT num_violated_rows, CASE WHEN denominator.num_rows = 0 THEN 0 ELSE 1.0*num_violated_rows/denominator.num_rows END AS pct_violated_rows, \r\n  denominator.num_rows as num_denominator_rows\r\nFROM\r\n(\r\n\tSELECT COUNT_BIG(*) AS num_violated_rows\r\n\tFROM\r\n\t(\r\n\t\tSELECT cdmTable.* \r\n\t\tFROM cdm_ibm_mdcd_v993.dbo.PROCEDURE_OCCURRENCE cdmTable\r\n\t\t\tINNER JOIN cdm_ibm_mdcd_v993.dbo.person p\r\n\t\t\tON cdmTable.person_id = p.person_id\r\n\t\t\t\r\n\t\t\t\r\n\t\t\t\r\n\t\tWHERE cdmTable.PROCEDURE_CONCEPT_ID =  2110194\r\n\t\tAND p.gender_concept_id <> 8532 \r\n\t) violated_rows\r\n) violated_row_count,\r\n( \r\n\tSELECT COUNT_BIG(*) AS num_rows\r\n\tFROM cdm_ibm_mdcd_v993.dbo.PROCEDURE_OCCURRENCE cdmTable\r\n\t\r\n\t\r\n\t\r\n\tWHERE PROCEDURE_CONCEPT_ID =  2110194\r\n) denominator\r\n;","CHECK_NAME":"plausibleGender","CHECK_LEVEL":"CONCEPT","CHECK_DESCRIPTION":"For a CONCEPT_ID  2110194 (Insertion of intrauterine device (IUD)), the number and percent of records associated with patients with an implausible gender (correct gender = Female).","CDM_TABLE_NAME":"PROCEDURE_OCCURRENCE","CDM_FIELD_NAME":"PROCEDURE_CONCEPT_ID","CONCEPT_ID":" 2110194","SQL_FILE":"concept_plausible_gender.sql","CATEGORY":"Plausibility","SUBCATEGORY":"Atemporal","CONTEXT":"Validation","checkId":3018,"FAILED":0,"THRESHOLD_VALUE":5,"_row":"20.181"},{"NUM_VIOLATED_ROWS":89,"PCT_VIOLATED_ROWS":0.0005,"NUM_DENOMINATOR_ROWS":164314,"EXECUTION_TIME":"2.852919 secs","QUERY_TEXT":"\r\n/*********\r\nCONCEPT LEVEL check:\r\nPLAUSIBLE_GENDER - number of records of a given concept which occur in person with implausible gender for that concept\r\n\r\nParameters used in this template:\r\ncdmDatabaseSchema = cdm_ibm_mdcd_v993.dbo\r\ncdmTableName = PROCEDURE_OCCURRENCE\r\ncdmFieldName = PROCEDURE_CONCEPT_ID\r\nconceptId =  2110195\r\nplausibleGender = Female\r\n\r\n**********/\r\n\r\n\r\nSELECT num_violated_rows, CASE WHEN denominator.num_rows = 0 THEN 0 ELSE 1.0*num_violated_rows/denominator.num_rows END AS pct_violated_rows, \r\n  denominator.num_rows as num_denominator_rows\r\nFROM\r\n(\r\n\tSELECT COUNT_BIG(*) AS num_violated_rows\r\n\tFROM\r\n\t(\r\n\t\tSELECT cdmTable.* \r\n\t\tFROM cdm_ibm_mdcd_v993.dbo.PROCEDURE_OCCURRENCE cdmTable\r\n\t\t\tINNER JOIN cdm_ibm_mdcd_v993.dbo.person p\r\n\t\t\tON cdmTable.person_id = p.person_id\r\n\t\t\t\r\n\t\t\t\r\n\t\t\t\r\n\t\tWHERE cdmTable.PROCEDURE_CONCEPT_ID =  2110195\r\n\t\tAND p.gender_concept_id <> 8532 \r\n\t) violated_rows\r\n) violated_row_count,\r\n( \r\n\tSELECT COUNT_BIG(*) AS num_rows\r\n\tFROM cdm_ibm_mdcd_v993.dbo.PROCEDURE_OCCURRENCE cdmTable\r\n\t\r\n\t\r\n\t\r\n\tWHERE PROCEDURE_CONCEPT_ID =  2110195\r\n) denominator\r\n;","CHECK_NAME":"plausibleGender","CHECK_LEVEL":"CONCEPT","CHECK_DESCRIPTION":"For a CONCEPT_ID  2110195 (Removal of intrauterine device (IUD)), the number and percent of records associated with patients with an implausible gender (correct gender = Female).","CDM_TABLE_NAME":"PROCEDURE_OCCURRENCE","CDM_FIELD_NAME":"PROCEDURE_CONCEPT_ID","CONCEPT_ID":" 2110195","SQL_FILE":"concept_plausible_gender.sql","CATEGORY":"Plausibility","SUBCATEGORY":"Atemporal","CONTEXT":"Validation","checkId":3019,"FAILED":0,"THRESHOLD_VALUE":5,"_row":"20.182"},{"NUM_VIOLATED_ROWS":0,"PCT_VIOLATED_ROWS":0,"NUM_DENOMINATOR_ROWS":7743,"EXECUTION_TIME":"0.748986 secs","QUERY_TEXT":"\r\n/*********\r\nCONCEPT LEVEL check:\r\nPLAUSIBLE_GENDER - number of records of a given concept which occur in person with implausible gender for that concept\r\n\r\nParameters used in this template:\r\ncdmDatabaseSchema = cdm_ibm_mdcd_v993.dbo\r\ncdmTableName = PROCEDURE_OCCURRENCE\r\ncdmFieldName = PROCEDURE_CONCEPT_ID\r\nconceptId =  2110203\r\nplausibleGender = Female\r\n\r\n**********/\r\n\r\n\r\nSELECT num_violated_rows, CASE WHEN denominator.num_rows = 0 THEN 0 ELSE 1.0*num_violated_rows/denominator.num_rows END AS pct_violated_rows, \r\n  denominator.num_rows as num_denominator_rows\r\nFROM\r\n(\r\n\tSELECT COUNT_BIG(*) AS num_violated_rows\r\n\tFROM\r\n\t(\r\n\t\tSELECT cdmTable.* \r\n\t\tFROM cdm_ibm_mdcd_v993.dbo.PROCEDURE_OCCURRENCE cdmTable\r\n\t\t\tINNER JOIN cdm_ibm_mdcd_v993.dbo.person p\r\n\t\t\tON cdmTable.person_id = p.person_id\r\n\t\t\t\r\n\t\t\t\r\n\t\t\t\r\n\t\tWHERE cdmTable.PROCEDURE_CONCEPT_ID =  2110203\r\n\t\tAND p.gender_concept_id <> 8532 \r\n\t) violated_rows\r\n) violated_row_count,\r\n( \r\n\tSELECT COUNT_BIG(*) AS num_rows\r\n\tFROM cdm_ibm_mdcd_v993.dbo.PROCEDURE_OCCURRENCE cdmTable\r\n\t\r\n\t\r\n\t\r\n\tWHERE PROCEDURE_CONCEPT_ID =  2110203\r\n) denominator\r\n;","CHECK_NAME":"plausibleGender","CHECK_LEVEL":"CONCEPT","CHECK_DESCRIPTION":"For a CONCEPT_ID  2110203 (Endometrial ablation, thermal, without hysteroscopic guidance), the number and percent of records associated with patients with an implausible gender (correct gender = Female).","CDM_TABLE_NAME":"PROCEDURE_OCCURRENCE","CDM_FIELD_NAME":"PROCEDURE_CONCEPT_ID","CONCEPT_ID":" 2110203","SQL_FILE":"concept_plausible_gender.sql","CATEGORY":"Plausibility","SUBCATEGORY":"Atemporal","CONTEXT":"Validation","checkId":3020,"FAILED":0,"THRESHOLD_VALUE":5,"_row":"20.183"},{"NUM_VIOLATED_ROWS":18,"PCT_VIOLATED_ROWS":0.0002,"NUM_DENOMINATOR_ROWS":104591,"EXECUTION_TIME":"1.023971 secs","QUERY_TEXT":"\r\n/*********\r\nCONCEPT LEVEL check:\r\nPLAUSIBLE_GENDER - number of records of a given concept which occur in person with implausible gender for that concept\r\n\r\nParameters used in this template:\r\ncdmDatabaseSchema = cdm_ibm_mdcd_v993.dbo\r\ncdmTableName = PROCEDURE_OCCURRENCE\r\ncdmFieldName = PROCEDURE_CONCEPT_ID\r\nconceptId =  2110222\r\nplausibleGender = Female\r\n\r\n**********/\r\n\r\n\r\nSELECT num_violated_rows, CASE WHEN denominator.num_rows = 0 THEN 0 ELSE 1.0*num_violated_rows/denominator.num_rows END AS pct_violated_rows, \r\n  denominator.num_rows as num_denominator_rows\r\nFROM\r\n(\r\n\tSELECT COUNT_BIG(*) AS num_violated_rows\r\n\tFROM\r\n\t(\r\n\t\tSELECT cdmTable.* \r\n\t\tFROM cdm_ibm_mdcd_v993.dbo.PROCEDURE_OCCURRENCE cdmTable\r\n\t\t\tINNER JOIN cdm_ibm_mdcd_v993.dbo.person p\r\n\t\t\tON cdmTable.person_id = p.person_id\r\n\t\t\t\r\n\t\t\t\r\n\t\t\t\r\n\t\tWHERE cdmTable.PROCEDURE_CONCEPT_ID =  2110222\r\n\t\tAND p.gender_concept_id <> 8532 \r\n\t) violated_rows\r\n) violated_row_count,\r\n( \r\n\tSELECT COUNT_BIG(*) AS num_rows\r\n\tFROM cdm_ibm_mdcd_v993.dbo.PROCEDURE_OCCURRENCE cdmTable\r\n\t\r\n\t\r\n\t\r\n\tWHERE PROCEDURE_CONCEPT_ID =  2110222\r\n) denominator\r\n;","CHECK_NAME":"plausibleGender","CHECK_LEVEL":"CONCEPT","CHECK_DESCRIPTION":"For a CONCEPT_ID  2110222 (Hysteroscopy, surgical; with sampling (biopsy) of endometrium and/or polypectomy, with or without D & C), the number and percent of records associated with patients with an implausible gender (correct gender = Female).","CDM_TABLE_NAME":"PROCEDURE_OCCURRENCE","CDM_FIELD_NAME":"PROCEDURE_CONCEPT_ID","CONCEPT_ID":" 2110222","SQL_FILE":"concept_plausible_gender.sql","CATEGORY":"Plausibility","SUBCATEGORY":"Atemporal","CONTEXT":"Validation","checkId":3021,"FAILED":0,"THRESHOLD_VALUE":5,"_row":"20.184"},{"NUM_VIOLATED_ROWS":10,"PCT_VIOLATED_ROWS":0.0001,"NUM_DENOMINATOR_ROWS":66944,"EXECUTION_TIME":"0.681994 secs","QUERY_TEXT":"\r\n/*********\r\nCONCEPT LEVEL check:\r\nPLAUSIBLE_GENDER - number of records of a given concept which occur in person with implausible gender for that concept\r\n\r\nParameters used in this template:\r\ncdmDatabaseSchema = cdm_ibm_mdcd_v993.dbo\r\ncdmTableName = PROCEDURE_OCCURRENCE\r\ncdmFieldName = PROCEDURE_CONCEPT_ID\r\nconceptId =  2110227\r\nplausibleGender = Female\r\n\r\n**********/\r\n\r\n\r\nSELECT num_violated_rows, CASE WHEN denominator.num_rows = 0 THEN 0 ELSE 1.0*num_violated_rows/denominator.num_rows END AS pct_violated_rows, \r\n  denominator.num_rows as num_denominator_rows\r\nFROM\r\n(\r\n\tSELECT COUNT_BIG(*) AS num_violated_rows\r\n\tFROM\r\n\t(\r\n\t\tSELECT cdmTable.* \r\n\t\tFROM cdm_ibm_mdcd_v993.dbo.PROCEDURE_OCCURRENCE cdmTable\r\n\t\t\tINNER JOIN cdm_ibm_mdcd_v993.dbo.person p\r\n\t\t\tON cdmTable.person_id = p.person_id\r\n\t\t\t\r\n\t\t\t\r\n\t\t\t\r\n\t\tWHERE cdmTable.PROCEDURE_CONCEPT_ID =  2110227\r\n\t\tAND p.gender_concept_id <> 8532 \r\n\t) violated_rows\r\n) violated_row_count,\r\n( \r\n\tSELECT COUNT_BIG(*) AS num_rows\r\n\tFROM cdm_ibm_mdcd_v993.dbo.PROCEDURE_OCCURRENCE cdmTable\r\n\t\r\n\t\r\n\t\r\n\tWHERE PROCEDURE_CONCEPT_ID =  2110227\r\n) denominator\r\n;","CHECK_NAME":"plausibleGender","CHECK_LEVEL":"CONCEPT","CHECK_DESCRIPTION":"For a CONCEPT_ID  2110227 (Hysteroscopy, surgical; with endometrial ablation (eg, endometrial resection, electrosurgical ablation, thermoablation)), the number and percent of records associated with patients with an implausible gender (correct gender = Female).","CDM_TABLE_NAME":"PROCEDURE_OCCURRENCE","CDM_FIELD_NAME":"PROCEDURE_CONCEPT_ID","CONCEPT_ID":" 2110227","SQL_FILE":"concept_plausible_gender.sql","CATEGORY":"Plausibility","SUBCATEGORY":"Atemporal","CONTEXT":"Validation","checkId":3022,"FAILED":0,"THRESHOLD_VALUE":5,"_row":"20.185"},{"NUM_VIOLATED_ROWS":10,"PCT_VIOLATED_ROWS":0.0003,"NUM_DENOMINATOR_ROWS":37880,"EXECUTION_TIME":"0.799973 secs","QUERY_TEXT":"\r\n/*********\r\nCONCEPT LEVEL check:\r\nPLAUSIBLE_GENDER - number of records of a given concept which occur in person with implausible gender for that concept\r\n\r\nParameters used in this template:\r\ncdmDatabaseSchema = cdm_ibm_mdcd_v993.dbo\r\ncdmTableName = PROCEDURE_OCCURRENCE\r\ncdmFieldName = PROCEDURE_CONCEPT_ID\r\nconceptId =  2110230\r\nplausibleGender = Female\r\n\r\n**********/\r\n\r\n\r\nSELECT num_violated_rows, CASE WHEN denominator.num_rows = 0 THEN 0 ELSE 1.0*num_violated_rows/denominator.num_rows END AS pct_violated_rows, \r\n  denominator.num_rows as num_denominator_rows\r\nFROM\r\n(\r\n\tSELECT COUNT_BIG(*) AS num_violated_rows\r\n\tFROM\r\n\t(\r\n\t\tSELECT cdmTable.* \r\n\t\tFROM cdm_ibm_mdcd_v993.dbo.PROCEDURE_OCCURRENCE cdmTable\r\n\t\t\tINNER JOIN cdm_ibm_mdcd_v993.dbo.person p\r\n\t\t\tON cdmTable.person_id = p.person_id\r\n\t\t\t\r\n\t\t\t\r\n\t\t\t\r\n\t\tWHERE cdmTable.PROCEDURE_CONCEPT_ID =  2110230\r\n\t\tAND p.gender_concept_id <> 8532 \r\n\t) violated_rows\r\n) violated_row_count,\r\n( \r\n\tSELECT COUNT_BIG(*) AS num_rows\r\n\tFROM cdm_ibm_mdcd_v993.dbo.PROCEDURE_OCCURRENCE cdmTable\r\n\t\r\n\t\r\n\t\r\n\tWHERE PROCEDURE_CONCEPT_ID =  2110230\r\n) denominator\r\n;","CHECK_NAME":"plausibleGender","CHECK_LEVEL":"CONCEPT","CHECK_DESCRIPTION":"For a CONCEPT_ID  2110230 (Laparoscopy, surgical, with total hysterectomy, for uterus 250 g or less; with removal of tube(s) and/or ovary(s)), the number and percent of records associated with patients with an implausible gender (correct gender = Female).","CDM_TABLE_NAME":"PROCEDURE_OCCURRENCE","CDM_FIELD_NAME":"PROCEDURE_CONCEPT_ID","CONCEPT_ID":" 2110230","SQL_FILE":"concept_plausible_gender.sql","CATEGORY":"Plausibility","SUBCATEGORY":"Atemporal","CONTEXT":"Validation","checkId":3023,"FAILED":0,"THRESHOLD_VALUE":5,"_row":"20.186"},{"NUM_VIOLATED_ROWS":19215,"PCT_VIOLATED_ROWS":0.0129,"NUM_DENOMINATOR_ROWS":1493967,"EXECUTION_TIME":"0.790977 secs","QUERY_TEXT":"\r\n/*********\r\nCONCEPT LEVEL check:\r\nPLAUSIBLE_GENDER - number of records of a given concept which occur in person with implausible gender for that concept\r\n\r\nParameters used in this template:\r\ncdmDatabaseSchema = cdm_ibm_mdcd_v993.dbo\r\ncdmTableName = PROCEDURE_OCCURRENCE\r\ncdmFieldName = PROCEDURE_CONCEPT_ID\r\nconceptId =  2110307\r\nplausibleGender = Female\r\n\r\n**********/\r\n\r\n\r\nSELECT num_violated_rows, CASE WHEN denominator.num_rows = 0 THEN 0 ELSE 1.0*num_violated_rows/denominator.num_rows END AS pct_violated_rows, \r\n  denominator.num_rows as num_denominator_rows\r\nFROM\r\n(\r\n\tSELECT COUNT_BIG(*) AS num_violated_rows\r\n\tFROM\r\n\t(\r\n\t\tSELECT cdmTable.* \r\n\t\tFROM cdm_ibm_mdcd_v993.dbo.PROCEDURE_OCCURRENCE cdmTable\r\n\t\t\tINNER JOIN cdm_ibm_mdcd_v993.dbo.person p\r\n\t\t\tON cdmTable.person_id = p.person_id\r\n\t\t\t\r\n\t\t\t\r\n\t\t\t\r\n\t\tWHERE cdmTable.PROCEDURE_CONCEPT_ID =  2110307\r\n\t\tAND p.gender_concept_id <> 8532 \r\n\t) violated_rows\r\n) violated_row_count,\r\n( \r\n\tSELECT COUNT_BIG(*) AS num_rows\r\n\tFROM cdm_ibm_mdcd_v993.dbo.PROCEDURE_OCCURRENCE cdmTable\r\n\t\r\n\t\r\n\t\r\n\tWHERE PROCEDURE_CONCEPT_ID =  2110307\r\n) denominator\r\n;","CHECK_NAME":"plausibleGender","CHECK_LEVEL":"CONCEPT","CHECK_DESCRIPTION":"For a CONCEPT_ID  2110307 (Routine obstetric care including antepartum care, vaginal delivery (with or without episiotomy, and/or forceps) and postpartum care), the number and percent of records associated with patients with an implausible gender (correct gender = Female).","CDM_TABLE_NAME":"PROCEDURE_OCCURRENCE","CDM_FIELD_NAME":"PROCEDURE_CONCEPT_ID","CONCEPT_ID":" 2110307","SQL_FILE":"concept_plausible_gender.sql","CATEGORY":"Plausibility","SUBCATEGORY":"Atemporal","CONTEXT":"Validation","checkId":3024,"FAILED":0,"THRESHOLD_VALUE":5,"_row":"20.187"},{"NUM_VIOLATED_ROWS":6537,"PCT_VIOLATED_ROWS":0.01,"NUM_DENOMINATOR_ROWS":655493,"EXECUTION_TIME":"0.670973 secs","QUERY_TEXT":"\r\n/*********\r\nCONCEPT LEVEL check:\r\nPLAUSIBLE_GENDER - number of records of a given concept which occur in person with implausible gender for that concept\r\n\r\nParameters used in this template:\r\ncdmDatabaseSchema = cdm_ibm_mdcd_v993.dbo\r\ncdmTableName = PROCEDURE_OCCURRENCE\r\ncdmFieldName = PROCEDURE_CONCEPT_ID\r\nconceptId =  2110315\r\nplausibleGender = Female\r\n\r\n**********/\r\n\r\n\r\nSELECT num_violated_rows, CASE WHEN denominator.num_rows = 0 THEN 0 ELSE 1.0*num_violated_rows/denominator.num_rows END AS pct_violated_rows, \r\n  denominator.num_rows as num_denominator_rows\r\nFROM\r\n(\r\n\tSELECT COUNT_BIG(*) AS num_violated_rows\r\n\tFROM\r\n\t(\r\n\t\tSELECT cdmTable.* \r\n\t\tFROM cdm_ibm_mdcd_v993.dbo.PROCEDURE_OCCURRENCE cdmTable\r\n\t\t\tINNER JOIN cdm_ibm_mdcd_v993.dbo.person p\r\n\t\t\tON cdmTable.person_id = p.person_id\r\n\t\t\t\r\n\t\t\t\r\n\t\t\t\r\n\t\tWHERE cdmTable.PROCEDURE_CONCEPT_ID =  2110315\r\n\t\tAND p.gender_concept_id <> 8532 \r\n\t) violated_rows\r\n) violated_row_count,\r\n( \r\n\tSELECT COUNT_BIG(*) AS num_rows\r\n\tFROM cdm_ibm_mdcd_v993.dbo.PROCEDURE_OCCURRENCE cdmTable\r\n\t\r\n\t\r\n\t\r\n\tWHERE PROCEDURE_CONCEPT_ID =  2110315\r\n) denominator\r\n;","CHECK_NAME":"plausibleGender","CHECK_LEVEL":"CONCEPT","CHECK_DESCRIPTION":"For a CONCEPT_ID  2110315 (Routine obstetric care including antepartum care, cesarean delivery, and postpartum care), the number and percent of records associated with patients with an implausible gender (correct gender = Female).","CDM_TABLE_NAME":"PROCEDURE_OCCURRENCE","CDM_FIELD_NAME":"PROCEDURE_CONCEPT_ID","CONCEPT_ID":" 2110315","SQL_FILE":"concept_plausible_gender.sql","CATEGORY":"Plausibility","SUBCATEGORY":"Atemporal","CONTEXT":"Validation","checkId":3025,"FAILED":0,"THRESHOLD_VALUE":5,"_row":"20.188"},{"NUM_VIOLATED_ROWS":6648,"PCT_VIOLATED_ROWS":0.0081,"NUM_DENOMINATOR_ROWS":819733,"EXECUTION_TIME":"1.033974 secs","QUERY_TEXT":"\r\n/*********\r\nCONCEPT LEVEL check:\r\nPLAUSIBLE_GENDER - number of records of a given concept which occur in person with implausible gender for that concept\r\n\r\nParameters used in this template:\r\ncdmDatabaseSchema = cdm_ibm_mdcd_v993.dbo\r\ncdmTableName = PROCEDURE_OCCURRENCE\r\ncdmFieldName = PROCEDURE_CONCEPT_ID\r\nconceptId =  2110316\r\nplausibleGender = Female\r\n\r\n**********/\r\n\r\n\r\nSELECT num_violated_rows, CASE WHEN denominator.num_rows = 0 THEN 0 ELSE 1.0*num_violated_rows/denominator.num_rows END AS pct_violated_rows, \r\n  denominator.num_rows as num_denominator_rows\r\nFROM\r\n(\r\n\tSELECT COUNT_BIG(*) AS num_violated_rows\r\n\tFROM\r\n\t(\r\n\t\tSELECT cdmTable.* \r\n\t\tFROM cdm_ibm_mdcd_v993.dbo.PROCEDURE_OCCURRENCE cdmTable\r\n\t\t\tINNER JOIN cdm_ibm_mdcd_v993.dbo.person p\r\n\t\t\tON cdmTable.person_id = p.person_id\r\n\t\t\t\r\n\t\t\t\r\n\t\t\t\r\n\t\tWHERE cdmTable.PROCEDURE_CONCEPT_ID =  2110316\r\n\t\tAND p.gender_concept_id <> 8532 \r\n\t) violated_rows\r\n) violated_row_count,\r\n( \r\n\tSELECT COUNT_BIG(*) AS num_rows\r\n\tFROM cdm_ibm_mdcd_v993.dbo.PROCEDURE_OCCURRENCE cdmTable\r\n\t\r\n\t\r\n\t\r\n\tWHERE PROCEDURE_CONCEPT_ID =  2110316\r\n) denominator\r\n;","CHECK_NAME":"plausibleGender","CHECK_LEVEL":"CONCEPT","CHECK_DESCRIPTION":"For a CONCEPT_ID  2110316 (Cesarean delivery only), the number and percent of records associated with patients with an implausible gender (correct gender = Female).","CDM_TABLE_NAME":"PROCEDURE_OCCURRENCE","CDM_FIELD_NAME":"PROCEDURE_CONCEPT_ID","CONCEPT_ID":" 2110316","SQL_FILE":"concept_plausible_gender.sql","CATEGORY":"Plausibility","SUBCATEGORY":"Atemporal","CONTEXT":"Validation","checkId":3026,"FAILED":0,"THRESHOLD_VALUE":5,"_row":"20.189"},{"NUM_VIOLATED_ROWS":1248,"PCT_VIOLATED_ROWS":0.0054,"NUM_DENOMINATOR_ROWS":230640,"EXECUTION_TIME":"0.754981 secs","QUERY_TEXT":"\r\n/*********\r\nCONCEPT LEVEL check:\r\nPLAUSIBLE_GENDER - number of records of a given concept which occur in person with implausible gender for that concept\r\n\r\nParameters used in this template:\r\ncdmDatabaseSchema = cdm_ibm_mdcd_v993.dbo\r\ncdmTableName = PROCEDURE_OCCURRENCE\r\ncdmFieldName = PROCEDURE_CONCEPT_ID\r\nconceptId =  2110317\r\nplausibleGender = Female\r\n\r\n**********/\r\n\r\n\r\nSELECT num_violated_rows, CASE WHEN denominator.num_rows = 0 THEN 0 ELSE 1.0*num_violated_rows/denominator.num_rows END AS pct_violated_rows, \r\n  denominator.num_rows as num_denominator_rows\r\nFROM\r\n(\r\n\tSELECT COUNT_BIG(*) AS num_violated_rows\r\n\tFROM\r\n\t(\r\n\t\tSELECT cdmTable.* \r\n\t\tFROM cdm_ibm_mdcd_v993.dbo.PROCEDURE_OCCURRENCE cdmTable\r\n\t\t\tINNER JOIN cdm_ibm_mdcd_v993.dbo.person p\r\n\t\t\tON cdmTable.person_id = p.person_id\r\n\t\t\t\r\n\t\t\t\r\n\t\t\t\r\n\t\tWHERE cdmTable.PROCEDURE_CONCEPT_ID =  2110317\r\n\t\tAND p.gender_concept_id <> 8532 \r\n\t) violated_rows\r\n) violated_row_count,\r\n( \r\n\tSELECT COUNT_BIG(*) AS num_rows\r\n\tFROM cdm_ibm_mdcd_v993.dbo.PROCEDURE_OCCURRENCE cdmTable\r\n\t\r\n\t\r\n\t\r\n\tWHERE PROCEDURE_CONCEPT_ID =  2110317\r\n) denominator\r\n;","CHECK_NAME":"plausibleGender","CHECK_LEVEL":"CONCEPT","CHECK_DESCRIPTION":"For a CONCEPT_ID  2110317 (Cesarean delivery only), the number and percent of records associated with patients with an implausible gender (correct gender = Female).","CDM_TABLE_NAME":"PROCEDURE_OCCURRENCE","CDM_FIELD_NAME":"PROCEDURE_CONCEPT_ID","CONCEPT_ID":" 2110317","UNIT_CONCEPT_ID":" including postpartum care","SQL_FILE":"concept_plausible_gender.sql","CATEGORY":"Plausibility","SUBCATEGORY":"Atemporal","CONTEXT":"Validation","checkId":3027,"FAILED":0,"THRESHOLD_VALUE":5,"_row":"20.190"},{"NUM_VIOLATED_ROWS":14,"PCT_VIOLATED_ROWS":0.0001,"NUM_DENOMINATOR_ROWS":105233,"EXECUTION_TIME":"0.663973 secs","QUERY_TEXT":"\r\n/*********\r\nCONCEPT LEVEL check:\r\nPLAUSIBLE_GENDER - number of records of a given concept which occur in person with implausible gender for that concept\r\n\r\nParameters used in this template:\r\ncdmDatabaseSchema = cdm_ibm_mdcd_v993.dbo\r\ncdmTableName = PROCEDURE_OCCURRENCE\r\ncdmFieldName = PROCEDURE_CONCEPT_ID\r\nconceptId =  2110326\r\nplausibleGender = Female\r\n\r\n**********/\r\n\r\n\r\nSELECT num_violated_rows, CASE WHEN denominator.num_rows = 0 THEN 0 ELSE 1.0*num_violated_rows/denominator.num_rows END AS pct_violated_rows, \r\n  denominator.num_rows as num_denominator_rows\r\nFROM\r\n(\r\n\tSELECT COUNT_BIG(*) AS num_violated_rows\r\n\tFROM\r\n\t(\r\n\t\tSELECT cdmTable.* \r\n\t\tFROM cdm_ibm_mdcd_v993.dbo.PROCEDURE_OCCURRENCE cdmTable\r\n\t\t\tINNER JOIN cdm_ibm_mdcd_v993.dbo.person p\r\n\t\t\tON cdmTable.person_id = p.person_id\r\n\t\t\t\r\n\t\t\t\r\n\t\t\t\r\n\t\tWHERE cdmTable.PROCEDURE_CONCEPT_ID =  2110326\r\n\t\tAND p.gender_concept_id <> 8532 \r\n\t) violated_rows\r\n) violated_row_count,\r\n( \r\n\tSELECT COUNT_BIG(*) AS num_rows\r\n\tFROM cdm_ibm_mdcd_v993.dbo.PROCEDURE_OCCURRENCE cdmTable\r\n\t\r\n\t\r\n\t\r\n\tWHERE PROCEDURE_CONCEPT_ID =  2110326\r\n) denominator\r\n;","CHECK_NAME":"plausibleGender","CHECK_LEVEL":"CONCEPT","CHECK_DESCRIPTION":"For a CONCEPT_ID  2110326 (Treatment of missed abortion, completed surgically; first trimester), the number and percent of records associated with patients with an implausible gender (correct gender = Female).","CDM_TABLE_NAME":"PROCEDURE_OCCURRENCE","CDM_FIELD_NAME":"PROCEDURE_CONCEPT_ID","CONCEPT_ID":" 2110326","SQL_FILE":"concept_plausible_gender.sql","CATEGORY":"Plausibility","SUBCATEGORY":"Atemporal","CONTEXT":"Validation","checkId":3028,"FAILED":0,"THRESHOLD_VALUE":5,"_row":"20.191"},{"NUM_VIOLATED_ROWS":543,"PCT_VIOLATED_ROWS":0.0004,"NUM_DENOMINATOR_ROWS":1494012,"EXECUTION_TIME":"0.799974 secs","QUERY_TEXT":"\r\n/*********\r\nCONCEPT LEVEL check:\r\nPLAUSIBLE_GENDER - number of records of a given concept which occur in person with implausible gender for that concept\r\n\r\nParameters used in this template:\r\ncdmDatabaseSchema = cdm_ibm_mdcd_v993.dbo\r\ncdmTableName = PROCEDURE_OCCURRENCE\r\ncdmFieldName = PROCEDURE_CONCEPT_ID\r\nconceptId =  2211747\r\nplausibleGender = Female\r\n\r\n**********/\r\n\r\n\r\nSELECT num_violated_rows, CASE WHEN denominator.num_rows = 0 THEN 0 ELSE 1.0*num_violated_rows/denominator.num_rows END AS pct_violated_rows, \r\n  denominator.num_rows as num_denominator_rows\r\nFROM\r\n(\r\n\tSELECT COUNT_BIG(*) AS num_violated_rows\r\n\tFROM\r\n\t(\r\n\t\tSELECT cdmTable.* \r\n\t\tFROM cdm_ibm_mdcd_v993.dbo.PROCEDURE_OCCURRENCE cdmTable\r\n\t\t\tINNER JOIN cdm_ibm_mdcd_v993.dbo.person p\r\n\t\t\tON cdmTable.person_id = p.person_id\r\n\t\t\t\r\n\t\t\t\r\n\t\t\t\r\n\t\tWHERE cdmTable.PROCEDURE_CONCEPT_ID =  2211747\r\n\t\tAND p.gender_concept_id <> 8532 \r\n\t) violated_rows\r\n) violated_row_count,\r\n( \r\n\tSELECT COUNT_BIG(*) AS num_rows\r\n\tFROM cdm_ibm_mdcd_v993.dbo.PROCEDURE_OCCURRENCE cdmTable\r\n\t\r\n\t\r\n\t\r\n\tWHERE PROCEDURE_CONCEPT_ID =  2211747\r\n) denominator\r\n;","CHECK_NAME":"plausibleGender","CHECK_LEVEL":"CONCEPT","CHECK_DESCRIPTION":"For a CONCEPT_ID  2211747 (Ultrasound, pregnant uterus, real time with image documentation, fetal and maternal evaluation, first trimester (< 14 weeks 0 days), transabdominal approach; single or first gestation), the number and percent of records associated with patients with an implausible gender (correct gender = Female).","CDM_TABLE_NAME":"PROCEDURE_OCCURRENCE","CDM_FIELD_NAME":"PROCEDURE_CONCEPT_ID","CONCEPT_ID":" 2211747","SQL_FILE":"concept_plausible_gender.sql","CATEGORY":"Plausibility","SUBCATEGORY":"Atemporal","CONTEXT":"Validation","checkId":3029,"FAILED":0,"THRESHOLD_VALUE":5,"_row":"20.192"},{"NUM_VIOLATED_ROWS":8992,"PCT_VIOLATED_ROWS":0.0032,"NUM_DENOMINATOR_ROWS":2775945,"EXECUTION_TIME":"1.698947 secs","QUERY_TEXT":"\r\n/*********\r\nCONCEPT LEVEL check:\r\nPLAUSIBLE_GENDER - number of records of a given concept which occur in person with implausible gender for that concept\r\n\r\nParameters used in this template:\r\ncdmDatabaseSchema = cdm_ibm_mdcd_v993.dbo\r\ncdmTableName = PROCEDURE_OCCURRENCE\r\ncdmFieldName = PROCEDURE_CONCEPT_ID\r\nconceptId =  2211749\r\nplausibleGender = Female\r\n\r\n**********/\r\n\r\n\r\nSELECT num_violated_rows, CASE WHEN denominator.num_rows = 0 THEN 0 ELSE 1.0*num_violated_rows/denominator.num_rows END AS pct_violated_rows, \r\n  denominator.num_rows as num_denominator_rows\r\nFROM\r\n(\r\n\tSELECT COUNT_BIG(*) AS num_violated_rows\r\n\tFROM\r\n\t(\r\n\t\tSELECT cdmTable.* \r\n\t\tFROM cdm_ibm_mdcd_v993.dbo.PROCEDURE_OCCURRENCE cdmTable\r\n\t\t\tINNER JOIN cdm_ibm_mdcd_v993.dbo.person p\r\n\t\t\tON cdmTable.person_id = p.person_id\r\n\t\t\t\r\n\t\t\t\r\n\t\t\t\r\n\t\tWHERE cdmTable.PROCEDURE_CONCEPT_ID =  2211749\r\n\t\tAND p.gender_concept_id <> 8532 \r\n\t) violated_rows\r\n) violated_row_count,\r\n( \r\n\tSELECT COUNT_BIG(*) AS num_rows\r\n\tFROM cdm_ibm_mdcd_v993.dbo.PROCEDURE_OCCURRENCE cdmTable\r\n\t\r\n\t\r\n\t\r\n\tWHERE PROCEDURE_CONCEPT_ID =  2211749\r\n) denominator\r\n;","CHECK_NAME":"plausibleGender","CHECK_LEVEL":"CONCEPT","CHECK_DESCRIPTION":"For a CONCEPT_ID  2211749 (Ultrasound, pregnant uterus, real time with image documentation, fetal and maternal evaluation, after first trimester (> or = 14 weeks 0 days), transabdominal approach; single or first gestation), the number and percent of records associated with patients with an implausible gender (correct gender = Female).","CDM_TABLE_NAME":"PROCEDURE_OCCURRENCE","CDM_FIELD_NAME":"PROCEDURE_CONCEPT_ID","CONCEPT_ID":" 2211749","SQL_FILE":"concept_plausible_gender.sql","CATEGORY":"Plausibility","SUBCATEGORY":"Atemporal","CONTEXT":"Validation","checkId":3030,"FAILED":0,"THRESHOLD_VALUE":5,"_row":"20.193"},{"NUM_VIOLATED_ROWS":2470,"PCT_VIOLATED_ROWS":0.0025,"NUM_DENOMINATOR_ROWS":1003032,"EXECUTION_TIME":"1.173000 secs","QUERY_TEXT":"\r\n/*********\r\nCONCEPT LEVEL check:\r\nPLAUSIBLE_GENDER - number of records of a given concept which occur in person with implausible gender for that concept\r\n\r\nParameters used in this template:\r\ncdmDatabaseSchema = cdm_ibm_mdcd_v993.dbo\r\ncdmTableName = PROCEDURE_OCCURRENCE\r\ncdmFieldName = PROCEDURE_CONCEPT_ID\r\nconceptId =  2211751\r\nplausibleGender = Female\r\n\r\n**********/\r\n\r\n\r\nSELECT num_violated_rows, CASE WHEN denominator.num_rows = 0 THEN 0 ELSE 1.0*num_violated_rows/denominator.num_rows END AS pct_violated_rows, \r\n  denominator.num_rows as num_denominator_rows\r\nFROM\r\n(\r\n\tSELECT COUNT_BIG(*) AS num_violated_rows\r\n\tFROM\r\n\t(\r\n\t\tSELECT cdmTable.* \r\n\t\tFROM cdm_ibm_mdcd_v993.dbo.PROCEDURE_OCCURRENCE cdmTable\r\n\t\t\tINNER JOIN cdm_ibm_mdcd_v993.dbo.person p\r\n\t\t\tON cdmTable.person_id = p.person_id\r\n\t\t\t\r\n\t\t\t\r\n\t\t\t\r\n\t\tWHERE cdmTable.PROCEDURE_CONCEPT_ID =  2211751\r\n\t\tAND p.gender_concept_id <> 8532 \r\n\t) violated_rows\r\n) violated_row_count,\r\n( \r\n\tSELECT COUNT_BIG(*) AS num_rows\r\n\tFROM cdm_ibm_mdcd_v993.dbo.PROCEDURE_OCCURRENCE cdmTable\r\n\t\r\n\t\r\n\t\r\n\tWHERE PROCEDURE_CONCEPT_ID =  2211751\r\n) denominator\r\n;","CHECK_NAME":"plausibleGender","CHECK_LEVEL":"CONCEPT","CHECK_DESCRIPTION":"For a CONCEPT_ID  2211751 (Ultrasound, pregnant uterus, real time with image documentation, fetal and maternal evaluation plus detailed fetal anatomic examination, transabdominal approach; single or first gestation), the number and percent of records associated with patients with an implausible gender (correct gender = Female).","CDM_TABLE_NAME":"PROCEDURE_OCCURRENCE","CDM_FIELD_NAME":"PROCEDURE_CONCEPT_ID","CONCEPT_ID":" 2211751","SQL_FILE":"concept_plausible_gender.sql","CATEGORY":"Plausibility","SUBCATEGORY":"Atemporal","CONTEXT":"Validation","checkId":3031,"FAILED":0,"THRESHOLD_VALUE":5,"_row":"20.194"},{"NUM_VIOLATED_ROWS":28,"PCT_VIOLATED_ROWS":0.0001,"NUM_DENOMINATOR_ROWS":296090,"EXECUTION_TIME":"1.159961 secs","QUERY_TEXT":"\r\n/*********\r\nCONCEPT LEVEL check:\r\nPLAUSIBLE_GENDER - number of records of a given concept which occur in person with implausible gender for that concept\r\n\r\nParameters used in this template:\r\ncdmDatabaseSchema = cdm_ibm_mdcd_v993.dbo\r\ncdmTableName = PROCEDURE_OCCURRENCE\r\ncdmFieldName = PROCEDURE_CONCEPT_ID\r\nconceptId =  2211753\r\nplausibleGender = Female\r\n\r\n**********/\r\n\r\n\r\nSELECT num_violated_rows, CASE WHEN denominator.num_rows = 0 THEN 0 ELSE 1.0*num_violated_rows/denominator.num_rows END AS pct_violated_rows, \r\n  denominator.num_rows as num_denominator_rows\r\nFROM\r\n(\r\n\tSELECT COUNT_BIG(*) AS num_violated_rows\r\n\tFROM\r\n\t(\r\n\t\tSELECT cdmTable.* \r\n\t\tFROM cdm_ibm_mdcd_v993.dbo.PROCEDURE_OCCURRENCE cdmTable\r\n\t\t\tINNER JOIN cdm_ibm_mdcd_v993.dbo.person p\r\n\t\t\tON cdmTable.person_id = p.person_id\r\n\t\t\t\r\n\t\t\t\r\n\t\t\t\r\n\t\tWHERE cdmTable.PROCEDURE_CONCEPT_ID =  2211753\r\n\t\tAND p.gender_concept_id <> 8532 \r\n\t) violated_rows\r\n) violated_row_count,\r\n( \r\n\tSELECT COUNT_BIG(*) AS num_rows\r\n\tFROM cdm_ibm_mdcd_v993.dbo.PROCEDURE_OCCURRENCE cdmTable\r\n\t\r\n\t\r\n\t\r\n\tWHERE PROCEDURE_CONCEPT_ID =  2211753\r\n) denominator\r\n;","CHECK_NAME":"plausibleGender","CHECK_LEVEL":"CONCEPT","CHECK_DESCRIPTION":"For a CONCEPT_ID  2211753 (Ultrasound, pregnant uterus, real time with image documentation, first trimester fetal nuchal translucency measurement, transabdominal or transvaginal approach; single or first gestation), the number and percent of records associated with patients with an implausible gender (correct gender = Female).","CDM_TABLE_NAME":"PROCEDURE_OCCURRENCE","CDM_FIELD_NAME":"PROCEDURE_CONCEPT_ID","CONCEPT_ID":" 2211753","SQL_FILE":"concept_plausible_gender.sql","CATEGORY":"Plausibility","SUBCATEGORY":"Atemporal","CONTEXT":"Validation","checkId":3032,"FAILED":0,"THRESHOLD_VALUE":5,"_row":"20.195"},{"NUM_VIOLATED_ROWS":7516,"PCT_VIOLATED_ROWS":0.0037,"NUM_DENOMINATOR_ROWS":2039845,"EXECUTION_TIME":"1.265968 secs","QUERY_TEXT":"\r\n/*********\r\nCONCEPT LEVEL check:\r\nPLAUSIBLE_GENDER - number of records of a given concept which occur in person with implausible gender for that concept\r\n\r\nParameters used in this template:\r\ncdmDatabaseSchema = cdm_ibm_mdcd_v993.dbo\r\ncdmTableName = PROCEDURE_OCCURRENCE\r\ncdmFieldName = PROCEDURE_CONCEPT_ID\r\nconceptId =  2211755\r\nplausibleGender = Female\r\n\r\n**********/\r\n\r\n\r\nSELECT num_violated_rows, CASE WHEN denominator.num_rows = 0 THEN 0 ELSE 1.0*num_violated_rows/denominator.num_rows END AS pct_violated_rows, \r\n  denominator.num_rows as num_denominator_rows\r\nFROM\r\n(\r\n\tSELECT COUNT_BIG(*) AS num_violated_rows\r\n\tFROM\r\n\t(\r\n\t\tSELECT cdmTable.* \r\n\t\tFROM cdm_ibm_mdcd_v993.dbo.PROCEDURE_OCCURRENCE cdmTable\r\n\t\t\tINNER JOIN cdm_ibm_mdcd_v993.dbo.person p\r\n\t\t\tON cdmTable.person_id = p.person_id\r\n\t\t\t\r\n\t\t\t\r\n\t\t\t\r\n\t\tWHERE cdmTable.PROCEDURE_CONCEPT_ID =  2211755\r\n\t\tAND p.gender_concept_id <> 8532 \r\n\t) violated_rows\r\n) violated_row_count,\r\n( \r\n\tSELECT COUNT_BIG(*) AS num_rows\r\n\tFROM cdm_ibm_mdcd_v993.dbo.PROCEDURE_OCCURRENCE cdmTable\r\n\t\r\n\t\r\n\t\r\n\tWHERE PROCEDURE_CONCEPT_ID =  2211755\r\n) denominator\r\n;","CHECK_NAME":"plausibleGender","CHECK_LEVEL":"CONCEPT","CHECK_DESCRIPTION":"For a CONCEPT_ID  2211755 (Ultrasound, pregnant uterus, real time with image documentation, limited (eg, fetal heart beat, placental location, fetal position and/or qualitative amniotic fluid volume), 1 or more fetuses), the number and percent of records associated with patients with an implausible gender (correct gender = Female).","CDM_TABLE_NAME":"PROCEDURE_OCCURRENCE","CDM_FIELD_NAME":"PROCEDURE_CONCEPT_ID","CONCEPT_ID":" 2211755","SQL_FILE":"concept_plausible_gender.sql","CATEGORY":"Plausibility","SUBCATEGORY":"Atemporal","CONTEXT":"Validation","checkId":3033,"FAILED":0,"THRESHOLD_VALUE":5,"_row":"20.196"},{"NUM_VIOLATED_ROWS":5278,"PCT_VIOLATED_ROWS":0.0023,"NUM_DENOMINATOR_ROWS":2276612,"EXECUTION_TIME":"0.970965 secs","QUERY_TEXT":"\r\n/*********\r\nCONCEPT LEVEL check:\r\nPLAUSIBLE_GENDER - number of records of a given concept which occur in person with implausible gender for that concept\r\n\r\nParameters used in this template:\r\ncdmDatabaseSchema = cdm_ibm_mdcd_v993.dbo\r\ncdmTableName = PROCEDURE_OCCURRENCE\r\ncdmFieldName = PROCEDURE_CONCEPT_ID\r\nconceptId =  2211756\r\nplausibleGender = Female\r\n\r\n**********/\r\n\r\n\r\nSELECT num_violated_rows, CASE WHEN denominator.num_rows = 0 THEN 0 ELSE 1.0*num_violated_rows/denominator.num_rows END AS pct_violated_rows, \r\n  denominator.num_rows as num_denominator_rows\r\nFROM\r\n(\r\n\tSELECT COUNT_BIG(*) AS num_violated_rows\r\n\tFROM\r\n\t(\r\n\t\tSELECT cdmTable.* \r\n\t\tFROM cdm_ibm_mdcd_v993.dbo.PROCEDURE_OCCURRENCE cdmTable\r\n\t\t\tINNER JOIN cdm_ibm_mdcd_v993.dbo.person p\r\n\t\t\tON cdmTable.person_id = p.person_id\r\n\t\t\t\r\n\t\t\t\r\n\t\t\t\r\n\t\tWHERE cdmTable.PROCEDURE_CONCEPT_ID =  2211756\r\n\t\tAND p.gender_concept_id <> 8532 \r\n\t) violated_rows\r\n) violated_row_count,\r\n( \r\n\tSELECT COUNT_BIG(*) AS num_rows\r\n\tFROM cdm_ibm_mdcd_v993.dbo.PROCEDURE_OCCURRENCE cdmTable\r\n\t\r\n\t\r\n\t\r\n\tWHERE PROCEDURE_CONCEPT_ID =  2211756\r\n) denominator\r\n;","CHECK_NAME":"plausibleGender","CHECK_LEVEL":"CONCEPT","CHECK_DESCRIPTION":"For a CONCEPT_ID  2211756 (Ultrasound, pregnant uterus, real time with image documentation, follow-up (eg, re-evaluation of fetal size by measuring standard growth parameters and amniotic fluid volume, re-evaluation of organ system(s) suspected or confirmed to be abnormal on a prev), the number and percent of records associated with patients with an implausible gender (correct gender = Female).","CDM_TABLE_NAME":"PROCEDURE_OCCURRENCE","CDM_FIELD_NAME":"PROCEDURE_CONCEPT_ID","CONCEPT_ID":" 2211756","SQL_FILE":"concept_plausible_gender.sql","CATEGORY":"Plausibility","SUBCATEGORY":"Atemporal","CONTEXT":"Validation","checkId":3034,"FAILED":0,"THRESHOLD_VALUE":5,"_row":"20.197"},{"NUM_VIOLATED_ROWS":2345,"PCT_VIOLATED_ROWS":0.001,"NUM_DENOMINATOR_ROWS":2288610,"EXECUTION_TIME":"0.738971 secs","QUERY_TEXT":"\r\n/*********\r\nCONCEPT LEVEL check:\r\nPLAUSIBLE_GENDER - number of records of a given concept which occur in person with implausible gender for that concept\r\n\r\nParameters used in this template:\r\ncdmDatabaseSchema = cdm_ibm_mdcd_v993.dbo\r\ncdmTableName = PROCEDURE_OCCURRENCE\r\ncdmFieldName = PROCEDURE_CONCEPT_ID\r\nconceptId =  2211757\r\nplausibleGender = Female\r\n\r\n**********/\r\n\r\n\r\nSELECT num_violated_rows, CASE WHEN denominator.num_rows = 0 THEN 0 ELSE 1.0*num_violated_rows/denominator.num_rows END AS pct_violated_rows, \r\n  denominator.num_rows as num_denominator_rows\r\nFROM\r\n(\r\n\tSELECT COUNT_BIG(*) AS num_violated_rows\r\n\tFROM\r\n\t(\r\n\t\tSELECT cdmTable.* \r\n\t\tFROM cdm_ibm_mdcd_v993.dbo.PROCEDURE_OCCURRENCE cdmTable\r\n\t\t\tINNER JOIN cdm_ibm_mdcd_v993.dbo.person p\r\n\t\t\tON cdmTable.person_id = p.person_id\r\n\t\t\t\r\n\t\t\t\r\n\t\t\t\r\n\t\tWHERE cdmTable.PROCEDURE_CONCEPT_ID =  2211757\r\n\t\tAND p.gender_concept_id <> 8532 \r\n\t) violated_rows\r\n) violated_row_count,\r\n( \r\n\tSELECT COUNT_BIG(*) AS num_rows\r\n\tFROM cdm_ibm_mdcd_v993.dbo.PROCEDURE_OCCURRENCE cdmTable\r\n\t\r\n\t\r\n\t\r\n\tWHERE PROCEDURE_CONCEPT_ID =  2211757\r\n) denominator\r\n;","CHECK_NAME":"plausibleGender","CHECK_LEVEL":"CONCEPT","CHECK_DESCRIPTION":"For a CONCEPT_ID  2211757 (Ultrasound, pregnant uterus, real time with image documentation, transvaginal), the number and percent of records associated with patients with an implausible gender (correct gender = Female).","CDM_TABLE_NAME":"PROCEDURE_OCCURRENCE","CDM_FIELD_NAME":"PROCEDURE_CONCEPT_ID","CONCEPT_ID":" 2211757","SQL_FILE":"concept_plausible_gender.sql","CATEGORY":"Plausibility","SUBCATEGORY":"Atemporal","CONTEXT":"Validation","checkId":3035,"FAILED":0,"THRESHOLD_VALUE":5,"_row":"20.198"},{"NUM_VIOLATED_ROWS":1011,"PCT_VIOLATED_ROWS":0.0005,"NUM_DENOMINATOR_ROWS":2181274,"EXECUTION_TIME":"0.897972 secs","QUERY_TEXT":"\r\n/*********\r\nCONCEPT LEVEL check:\r\nPLAUSIBLE_GENDER - number of records of a given concept which occur in person with implausible gender for that concept\r\n\r\nParameters used in this template:\r\ncdmDatabaseSchema = cdm_ibm_mdcd_v993.dbo\r\ncdmTableName = PROCEDURE_OCCURRENCE\r\ncdmFieldName = PROCEDURE_CONCEPT_ID\r\nconceptId =  2211765\r\nplausibleGender = Female\r\n\r\n**********/\r\n\r\n\r\nSELECT num_violated_rows, CASE WHEN denominator.num_rows = 0 THEN 0 ELSE 1.0*num_violated_rows/denominator.num_rows END AS pct_violated_rows, \r\n  denominator.num_rows as num_denominator_rows\r\nFROM\r\n(\r\n\tSELECT COUNT_BIG(*) AS num_violated_rows\r\n\tFROM\r\n\t(\r\n\t\tSELECT cdmTable.* \r\n\t\tFROM cdm_ibm_mdcd_v993.dbo.PROCEDURE_OCCURRENCE cdmTable\r\n\t\t\tINNER JOIN cdm_ibm_mdcd_v993.dbo.person p\r\n\t\t\tON cdmTable.person_id = p.person_id\r\n\t\t\t\r\n\t\t\t\r\n\t\t\t\r\n\t\tWHERE cdmTable.PROCEDURE_CONCEPT_ID =  2211765\r\n\t\tAND p.gender_concept_id <> 8532 \r\n\t) violated_rows\r\n) violated_row_count,\r\n( \r\n\tSELECT COUNT_BIG(*) AS num_rows\r\n\tFROM cdm_ibm_mdcd_v993.dbo.PROCEDURE_OCCURRENCE cdmTable\r\n\t\r\n\t\r\n\t\r\n\tWHERE PROCEDURE_CONCEPT_ID =  2211765\r\n) denominator\r\n;","CHECK_NAME":"plausibleGender","CHECK_LEVEL":"CONCEPT","CHECK_DESCRIPTION":"For a CONCEPT_ID  2211765 (Ultrasound, transvaginal), the number and percent of records associated with patients with an implausible gender (correct gender = Female).","CDM_TABLE_NAME":"PROCEDURE_OCCURRENCE","CDM_FIELD_NAME":"PROCEDURE_CONCEPT_ID","CONCEPT_ID":" 2211765","SQL_FILE":"concept_plausible_gender.sql","CATEGORY":"Plausibility","SUBCATEGORY":"Atemporal","CONTEXT":"Validation","checkId":3036,"FAILED":0,"THRESHOLD_VALUE":5,"_row":"20.199"},{"NUM_VIOLATED_ROWS":598,"PCT_VIOLATED_ROWS":0.0017,"NUM_DENOMINATOR_ROWS":348139,"EXECUTION_TIME":"5.598850 secs","QUERY_TEXT":"\r\n/*********\r\nCONCEPT LEVEL check:\r\nPLAUSIBLE_GENDER - number of records of a given concept which occur in person with implausible gender for that concept\r\n\r\nParameters used in this template:\r\ncdmDatabaseSchema = cdm_ibm_mdcd_v993.dbo\r\ncdmTableName = PROCEDURE_OCCURRENCE\r\ncdmFieldName = PROCEDURE_CONCEPT_ID\r\nconceptId =  2211769\r\nplausibleGender = Male\r\n\r\n**********/\r\n\r\n\r\nSELECT num_violated_rows, CASE WHEN denominator.num_rows = 0 THEN 0 ELSE 1.0*num_violated_rows/denominator.num_rows END AS pct_violated_rows, \r\n  denominator.num_rows as num_denominator_rows\r\nFROM\r\n(\r\n\tSELECT COUNT_BIG(*) AS num_violated_rows\r\n\tFROM\r\n\t(\r\n\t\tSELECT cdmTable.* \r\n\t\tFROM cdm_ibm_mdcd_v993.dbo.PROCEDURE_OCCURRENCE cdmTable\r\n\t\t\tINNER JOIN cdm_ibm_mdcd_v993.dbo.person p\r\n\t\t\tON cdmTable.person_id = p.person_id\r\n\t\t\t\r\n\t\t\t\r\n\t\t\t\r\n\t\tWHERE cdmTable.PROCEDURE_CONCEPT_ID =  2211769\r\n\t\tAND p.gender_concept_id <> 8507 \r\n\t) violated_rows\r\n) violated_row_count,\r\n( \r\n\tSELECT COUNT_BIG(*) AS num_rows\r\n\tFROM cdm_ibm_mdcd_v993.dbo.PROCEDURE_OCCURRENCE cdmTable\r\n\t\r\n\t\r\n\t\r\n\tWHERE PROCEDURE_CONCEPT_ID =  2211769\r\n) denominator\r\n;","CHECK_NAME":"plausibleGender","CHECK_LEVEL":"CONCEPT","CHECK_DESCRIPTION":"For a CONCEPT_ID  2211769 (Ultrasound, scrotum and contents), the number and percent of records associated with patients with an implausible gender (correct gender = Male).","CDM_TABLE_NAME":"PROCEDURE_OCCURRENCE","CDM_FIELD_NAME":"PROCEDURE_CONCEPT_ID","CONCEPT_ID":" 2211769","SQL_FILE":"concept_plausible_gender.sql","CATEGORY":"Plausibility","SUBCATEGORY":"Atemporal","CONTEXT":"Validation","checkId":3037,"FAILED":0,"THRESHOLD_VALUE":5,"_row":"20.200"},{"NUM_VIOLATED_ROWS":70,"PCT_VIOLATED_ROWS":0.0006,"NUM_DENOMINATOR_ROWS":126037,"EXECUTION_TIME":"4.592881 secs","QUERY_TEXT":"\r\n/*********\r\nCONCEPT LEVEL check:\r\nPLAUSIBLE_GENDER - number of records of a given concept which occur in person with implausible gender for that concept\r\n\r\nParameters used in this template:\r\ncdmDatabaseSchema = cdm_ibm_mdcd_v993.dbo\r\ncdmTableName = PROCEDURE_OCCURRENCE\r\ncdmFieldName = PROCEDURE_CONCEPT_ID\r\nconceptId =  2617204\r\nplausibleGender = Female\r\n\r\n**********/\r\n\r\n\r\nSELECT num_violated_rows, CASE WHEN denominator.num_rows = 0 THEN 0 ELSE 1.0*num_violated_rows/denominator.num_rows END AS pct_violated_rows, \r\n  denominator.num_rows as num_denominator_rows\r\nFROM\r\n(\r\n\tSELECT COUNT_BIG(*) AS num_violated_rows\r\n\tFROM\r\n\t(\r\n\t\tSELECT cdmTable.* \r\n\t\tFROM cdm_ibm_mdcd_v993.dbo.PROCEDURE_OCCURRENCE cdmTable\r\n\t\t\tINNER JOIN cdm_ibm_mdcd_v993.dbo.person p\r\n\t\t\tON cdmTable.person_id = p.person_id\r\n\t\t\t\r\n\t\t\t\r\n\t\t\t\r\n\t\tWHERE cdmTable.PROCEDURE_CONCEPT_ID =  2617204\r\n\t\tAND p.gender_concept_id <> 8532 \r\n\t) violated_rows\r\n) violated_row_count,\r\n( \r\n\tSELECT COUNT_BIG(*) AS num_rows\r\n\tFROM cdm_ibm_mdcd_v993.dbo.PROCEDURE_OCCURRENCE cdmTable\r\n\t\r\n\t\r\n\t\r\n\tWHERE PROCEDURE_CONCEPT_ID =  2617204\r\n) denominator\r\n;","CHECK_NAME":"plausibleGender","CHECK_LEVEL":"CONCEPT","CHECK_DESCRIPTION":"For a CONCEPT_ID  2617204 (Cervical or vaginal cancer screening), the number and percent of records associated with patients with an implausible gender (correct gender = Female).","CDM_TABLE_NAME":"PROCEDURE_OCCURRENCE","CDM_FIELD_NAME":"PROCEDURE_CONCEPT_ID","CONCEPT_ID":" 2617204","UNIT_CONCEPT_ID":" pelvic and clinical breast examination","SQL_FILE":"concept_plausible_gender.sql","CATEGORY":"Plausibility","SUBCATEGORY":"Atemporal","CONTEXT":"Validation","checkId":3038,"FAILED":0,"THRESHOLD_VALUE":5,"_row":"20.201"},{"NUM_VIOLATED_ROWS":81,"PCT_VIOLATED_ROWS":0.003,"NUM_DENOMINATOR_ROWS":26759,"EXECUTION_TIME":"4.231894 secs","QUERY_TEXT":"\r\n/*********\r\nCONCEPT LEVEL check:\r\nPLAUSIBLE_GENDER - number of records of a given concept which occur in person with implausible gender for that concept\r\n\r\nParameters used in this template:\r\ncdmDatabaseSchema = cdm_ibm_mdcd_v993.dbo\r\ncdmTableName = PROCEDURE_OCCURRENCE\r\ncdmFieldName = PROCEDURE_CONCEPT_ID\r\nconceptId =  2721063\r\nplausibleGender = Female\r\n\r\n**********/\r\n\r\n\r\nSELECT num_violated_rows, CASE WHEN denominator.num_rows = 0 THEN 0 ELSE 1.0*num_violated_rows/denominator.num_rows END AS pct_violated_rows, \r\n  denominator.num_rows as num_denominator_rows\r\nFROM\r\n(\r\n\tSELECT COUNT_BIG(*) AS num_violated_rows\r\n\tFROM\r\n\t(\r\n\t\tSELECT cdmTable.* \r\n\t\tFROM cdm_ibm_mdcd_v993.dbo.PROCEDURE_OCCURRENCE cdmTable\r\n\t\t\tINNER JOIN cdm_ibm_mdcd_v993.dbo.person p\r\n\t\t\tON cdmTable.person_id = p.person_id\r\n\t\t\t\r\n\t\t\t\r\n\t\t\t\r\n\t\tWHERE cdmTable.PROCEDURE_CONCEPT_ID =  2721063\r\n\t\tAND p.gender_concept_id <> 8532 \r\n\t) violated_rows\r\n) violated_row_count,\r\n( \r\n\tSELECT COUNT_BIG(*) AS num_rows\r\n\tFROM cdm_ibm_mdcd_v993.dbo.PROCEDURE_OCCURRENCE cdmTable\r\n\t\r\n\t\r\n\t\r\n\tWHERE PROCEDURE_CONCEPT_ID =  2721063\r\n) denominator\r\n;","CHECK_NAME":"plausibleGender","CHECK_LEVEL":"CONCEPT","CHECK_DESCRIPTION":"For a CONCEPT_ID  2721063 (Annual gynecological examination, new patient), the number and percent of records associated with patients with an implausible gender (correct gender = Female).","CDM_TABLE_NAME":"PROCEDURE_OCCURRENCE","CDM_FIELD_NAME":"PROCEDURE_CONCEPT_ID","CONCEPT_ID":" 2721063","SQL_FILE":"concept_plausible_gender.sql","CATEGORY":"Plausibility","SUBCATEGORY":"Atemporal","CONTEXT":"Validation","checkId":3039,"FAILED":0,"THRESHOLD_VALUE":5,"_row":"20.202"},{"NUM_VIOLATED_ROWS":23,"PCT_VIOLATED_ROWS":0.0002,"NUM_DENOMINATOR_ROWS":97900,"EXECUTION_TIME":"7.026809 secs","QUERY_TEXT":"\r\n/*********\r\nCONCEPT LEVEL check:\r\nPLAUSIBLE_GENDER - number of records of a given concept which occur in person with implausible gender for that concept\r\n\r\nParameters used in this template:\r\ncdmDatabaseSchema = cdm_ibm_mdcd_v993.dbo\r\ncdmTableName = PROCEDURE_OCCURRENCE\r\ncdmFieldName = PROCEDURE_CONCEPT_ID\r\nconceptId =  2721064\r\nplausibleGender = Female\r\n\r\n**********/\r\n\r\n\r\nSELECT num_violated_rows, CASE WHEN denominator.num_rows = 0 THEN 0 ELSE 1.0*num_violated_rows/denominator.num_rows END AS pct_violated_rows, \r\n  denominator.num_rows as num_denominator_rows\r\nFROM\r\n(\r\n\tSELECT COUNT_BIG(*) AS num_violated_rows\r\n\tFROM\r\n\t(\r\n\t\tSELECT cdmTable.* \r\n\t\tFROM cdm_ibm_mdcd_v993.dbo.PROCEDURE_OCCURRENCE cdmTable\r\n\t\t\tINNER JOIN cdm_ibm_mdcd_v993.dbo.person p\r\n\t\t\tON cdmTable.person_id = p.person_id\r\n\t\t\t\r\n\t\t\t\r\n\t\t\t\r\n\t\tWHERE cdmTable.PROCEDURE_CONCEPT_ID =  2721064\r\n\t\tAND p.gender_concept_id <> 8532 \r\n\t) violated_rows\r\n) violated_row_count,\r\n( \r\n\tSELECT COUNT_BIG(*) AS num_rows\r\n\tFROM cdm_ibm_mdcd_v993.dbo.PROCEDURE_OCCURRENCE cdmTable\r\n\t\r\n\t\r\n\t\r\n\tWHERE PROCEDURE_CONCEPT_ID =  2721064\r\n) denominator\r\n;","CHECK_NAME":"plausibleGender","CHECK_LEVEL":"CONCEPT","CHECK_DESCRIPTION":"For a CONCEPT_ID  2721064 (Annual gynecological examination, established patient), the number and percent of records associated with patients with an implausible gender (correct gender = Female).","CDM_TABLE_NAME":"PROCEDURE_OCCURRENCE","CDM_FIELD_NAME":"PROCEDURE_CONCEPT_ID","CONCEPT_ID":" 2721064","SQL_FILE":"concept_plausible_gender.sql","CATEGORY":"Plausibility","SUBCATEGORY":"Atemporal","CONTEXT":"Validation","checkId":3040,"FAILED":0,"THRESHOLD_VALUE":5,"_row":"20.203"},{"NUM_VIOLATED_ROWS":0,"PCT_VIOLATED_ROWS":0,"NUM_DENOMINATOR_ROWS":779,"EXECUTION_TIME":"1.772946 secs","QUERY_TEXT":"\r\n/*********\r\nCONCEPT LEVEL check:\r\nPLAUSIBLE_GENDER - number of records of a given concept which occur in person with implausible gender for that concept\r\n\r\nParameters used in this template:\r\ncdmDatabaseSchema = cdm_ibm_mdcd_v993.dbo\r\ncdmTableName = PROCEDURE_OCCURRENCE\r\ncdmFieldName = PROCEDURE_CONCEPT_ID\r\nconceptId =  2780478\r\nplausibleGender = Male\r\n\r\n**********/\r\n\r\n\r\nSELECT num_violated_rows, CASE WHEN denominator.num_rows = 0 THEN 0 ELSE 1.0*num_violated_rows/denominator.num_rows END AS pct_violated_rows, \r\n  denominator.num_rows as num_denominator_rows\r\nFROM\r\n(\r\n\tSELECT COUNT_BIG(*) AS num_violated_rows\r\n\tFROM\r\n\t(\r\n\t\tSELECT cdmTable.* \r\n\t\tFROM cdm_ibm_mdcd_v993.dbo.PROCEDURE_OCCURRENCE cdmTable\r\n\t\t\tINNER JOIN cdm_ibm_mdcd_v993.dbo.person p\r\n\t\t\tON cdmTable.person_id = p.person_id\r\n\t\t\t\r\n\t\t\t\r\n\t\t\t\r\n\t\tWHERE cdmTable.PROCEDURE_CONCEPT_ID =  2780478\r\n\t\tAND p.gender_concept_id <> 8507 \r\n\t) violated_rows\r\n) violated_row_count,\r\n( \r\n\tSELECT COUNT_BIG(*) AS num_rows\r\n\tFROM cdm_ibm_mdcd_v993.dbo.PROCEDURE_OCCURRENCE cdmTable\r\n\t\r\n\t\r\n\t\r\n\tWHERE PROCEDURE_CONCEPT_ID =  2780478\r\n) denominator\r\n;","CHECK_NAME":"plausibleGender","CHECK_LEVEL":"CONCEPT","CHECK_DESCRIPTION":"For a CONCEPT_ID  2780478 (Resection of Prostate, Percutaneous Endoscopic Approach), the number and percent of records associated with patients with an implausible gender (correct gender = Male).","CDM_TABLE_NAME":"PROCEDURE_OCCURRENCE","CDM_FIELD_NAME":"PROCEDURE_CONCEPT_ID","CONCEPT_ID":" 2780478","SQL_FILE":"concept_plausible_gender.sql","CATEGORY":"Plausibility","SUBCATEGORY":"Atemporal","CONTEXT":"Validation","checkId":3041,"FAILED":0,"THRESHOLD_VALUE":5,"_row":"20.204"},{"NUM_VIOLATED_ROWS":2908,"PCT_VIOLATED_ROWS":0.0129,"NUM_DENOMINATOR_ROWS":225734,"EXECUTION_TIME":"1.025971 secs","QUERY_TEXT":"\r\n/*********\r\nCONCEPT LEVEL check:\r\nPLAUSIBLE_GENDER - number of records of a given concept which occur in person with implausible gender for that concept\r\n\r\nParameters used in this template:\r\ncdmDatabaseSchema = cdm_ibm_mdcd_v993.dbo\r\ncdmTableName = PROCEDURE_OCCURRENCE\r\ncdmFieldName = PROCEDURE_CONCEPT_ID\r\nconceptId =  2780523\r\nplausibleGender = Male\r\n\r\n**********/\r\n\r\n\r\nSELECT num_violated_rows, CASE WHEN denominator.num_rows = 0 THEN 0 ELSE 1.0*num_violated_rows/denominator.num_rows END AS pct_violated_rows, \r\n  denominator.num_rows as num_denominator_rows\r\nFROM\r\n(\r\n\tSELECT COUNT_BIG(*) AS num_violated_rows\r\n\tFROM\r\n\t(\r\n\t\tSELECT cdmTable.* \r\n\t\tFROM cdm_ibm_mdcd_v993.dbo.PROCEDURE_OCCURRENCE cdmTable\r\n\t\t\tINNER JOIN cdm_ibm_mdcd_v993.dbo.person p\r\n\t\t\tON cdmTable.person_id = p.person_id\r\n\t\t\t\r\n\t\t\t\r\n\t\t\t\r\n\t\tWHERE cdmTable.PROCEDURE_CONCEPT_ID =  2780523\r\n\t\tAND p.gender_concept_id <> 8507 \r\n\t) violated_rows\r\n) violated_row_count,\r\n( \r\n\tSELECT COUNT_BIG(*) AS num_rows\r\n\tFROM cdm_ibm_mdcd_v993.dbo.PROCEDURE_OCCURRENCE cdmTable\r\n\t\r\n\t\r\n\t\r\n\tWHERE PROCEDURE_CONCEPT_ID =  2780523\r\n) denominator\r\n;","CHECK_NAME":"plausibleGender","CHECK_LEVEL":"CONCEPT","CHECK_DESCRIPTION":"For a CONCEPT_ID  2780523 (Resection of Prepuce, External Approach), the number and percent of records associated with patients with an implausible gender (correct gender = Male).","CDM_TABLE_NAME":"PROCEDURE_OCCURRENCE","CDM_FIELD_NAME":"PROCEDURE_CONCEPT_ID","CONCEPT_ID":" 2780523","SQL_FILE":"concept_plausible_gender.sql","CATEGORY":"Plausibility","SUBCATEGORY":"Atemporal","CONTEXT":"Validation","checkId":3042,"FAILED":0,"THRESHOLD_VALUE":5,"_row":"20.205"},{"NUM_VIOLATED_ROWS":183,"PCT_VIOLATED_ROWS":0.0021,"NUM_DENOMINATOR_ROWS":86506,"EXECUTION_TIME":"8.111773 secs","QUERY_TEXT":"\r\n/*********\r\nCONCEPT LEVEL check:\r\nPLAUSIBLE_GENDER - number of records of a given concept which occur in person with implausible gender for that concept\r\n\r\nParameters used in this template:\r\ncdmDatabaseSchema = cdm_ibm_mdcd_v993.dbo\r\ncdmTableName = CONDITION_OCCURRENCE\r\ncdmFieldName = CONDITION_CONCEPT_ID\r\nconceptId =  4005743\r\nplausibleGender = Female\r\n\r\n**********/\r\n\r\n\r\nSELECT num_violated_rows, CASE WHEN denominator.num_rows = 0 THEN 0 ELSE 1.0*num_violated_rows/denominator.num_rows END AS pct_violated_rows, \r\n  denominator.num_rows as num_denominator_rows\r\nFROM\r\n(\r\n\tSELECT COUNT_BIG(*) AS num_violated_rows\r\n\tFROM\r\n\t(\r\n\t\tSELECT cdmTable.* \r\n\t\tFROM cdm_ibm_mdcd_v993.dbo.CONDITION_OCCURRENCE cdmTable\r\n\t\t\tINNER JOIN cdm_ibm_mdcd_v993.dbo.person p\r\n\t\t\tON cdmTable.person_id = p.person_id\r\n\t\t\t\r\n\t\t\t\r\n\t\t\t\r\n\t\tWHERE cdmTable.CONDITION_CONCEPT_ID =  4005743\r\n\t\tAND p.gender_concept_id <> 8532 \r\n\t) violated_rows\r\n) violated_row_count,\r\n( \r\n\tSELECT COUNT_BIG(*) AS num_rows\r\n\tFROM cdm_ibm_mdcd_v993.dbo.CONDITION_OCCURRENCE cdmTable\r\n\t\r\n\t\r\n\t\r\n\tWHERE CONDITION_CONCEPT_ID =  4005743\r\n) denominator\r\n;","CHECK_NAME":"plausibleGender","CHECK_LEVEL":"CONCEPT","CHECK_DESCRIPTION":"For a CONCEPT_ID  4005743 (Female sterility), the number and percent of records associated with patients with an implausible gender (correct gender = Female).","CDM_TABLE_NAME":"CONDITION_OCCURRENCE","CDM_FIELD_NAME":"CONDITION_CONCEPT_ID","CONCEPT_ID":" 4005743","SQL_FILE":"concept_plausible_gender.sql","CATEGORY":"Plausibility","SUBCATEGORY":"Atemporal","CONTEXT":"Validation","checkId":3043,"FAILED":0,"THRESHOLD_VALUE":5,"_row":"20.206"},{"NUM_VIOLATED_ROWS":52,"PCT_VIOLATED_ROWS":0.0051,"NUM_DENOMINATOR_ROWS":10296,"EXECUTION_TIME":"5.762839 secs","QUERY_TEXT":"\r\n/*********\r\nCONCEPT LEVEL check:\r\nPLAUSIBLE_GENDER - number of records of a given concept which occur in person with implausible gender for that concept\r\n\r\nParameters used in this template:\r\ncdmDatabaseSchema = cdm_ibm_mdcd_v993.dbo\r\ncdmTableName = CONDITION_OCCURRENCE\r\ncdmFieldName = CONDITION_CONCEPT_ID\r\nconceptId =  4005933\r\nplausibleGender = Male\r\n\r\n**********/\r\n\r\n\r\nSELECT num_violated_rows, CASE WHEN denominator.num_rows = 0 THEN 0 ELSE 1.0*num_violated_rows/denominator.num_rows END AS pct_violated_rows, \r\n  denominator.num_rows as num_denominator_rows\r\nFROM\r\n(\r\n\tSELECT COUNT_BIG(*) AS num_violated_rows\r\n\tFROM\r\n\t(\r\n\t\tSELECT cdmTable.* \r\n\t\tFROM cdm_ibm_mdcd_v993.dbo.CONDITION_OCCURRENCE cdmTable\r\n\t\t\tINNER JOIN cdm_ibm_mdcd_v993.dbo.person p\r\n\t\t\tON cdmTable.person_id = p.person_id\r\n\t\t\t\r\n\t\t\t\r\n\t\t\t\r\n\t\tWHERE cdmTable.CONDITION_CONCEPT_ID =  4005933\r\n\t\tAND p.gender_concept_id <> 8507 \r\n\t) violated_rows\r\n) violated_row_count,\r\n( \r\n\tSELECT COUNT_BIG(*) AS num_rows\r\n\tFROM cdm_ibm_mdcd_v993.dbo.CONDITION_OCCURRENCE cdmTable\r\n\t\r\n\t\r\n\t\r\n\tWHERE CONDITION_CONCEPT_ID =  4005933\r\n) denominator\r\n;","CHECK_NAME":"plausibleGender","CHECK_LEVEL":"CONCEPT","CHECK_DESCRIPTION":"For a CONCEPT_ID  4005933 (Hypospadias, penile), the number and percent of records associated with patients with an implausible gender (correct gender = Male).","CDM_TABLE_NAME":"CONDITION_OCCURRENCE","CDM_FIELD_NAME":"CONDITION_CONCEPT_ID","CONCEPT_ID":" 4005933","SQL_FILE":"concept_plausible_gender.sql","CATEGORY":"Plausibility","SUBCATEGORY":"Atemporal","CONTEXT":"Validation","checkId":3044,"FAILED":0,"THRESHOLD_VALUE":5,"_row":"20.207"},{"NUM_VIOLATED_ROWS":0,"PCT_VIOLATED_ROWS":0,"NUM_DENOMINATOR_ROWS":0,"EXECUTION_TIME":"1.132968 secs","QUERY_TEXT":"\r\n/*********\r\nCONCEPT LEVEL check:\r\nPLAUSIBLE_GENDER - number of records of a given concept which occur in person with implausible gender for that concept\r\n\r\nParameters used in this template:\r\ncdmDatabaseSchema = cdm_ibm_mdcd_v993.dbo\r\ncdmTableName = CONDITION_OCCURRENCE\r\ncdmFieldName = CONDITION_CONCEPT_ID\r\nconceptId =  4012343\r\nplausibleGender = Female\r\n\r\n**********/\r\n\r\n\r\nSELECT num_violated_rows, CASE WHEN denominator.num_rows = 0 THEN 0 ELSE 1.0*num_violated_rows/denominator.num_rows END AS pct_violated_rows, \r\n  denominator.num_rows as num_denominator_rows\r\nFROM\r\n(\r\n\tSELECT COUNT_BIG(*) AS num_violated_rows\r\n\tFROM\r\n\t(\r\n\t\tSELECT cdmTable.* \r\n\t\tFROM cdm_ibm_mdcd_v993.dbo.CONDITION_OCCURRENCE cdmTable\r\n\t\t\tINNER JOIN cdm_ibm_mdcd_v993.dbo.person p\r\n\t\t\tON cdmTable.person_id = p.person_id\r\n\t\t\t\r\n\t\t\t\r\n\t\t\t\r\n\t\tWHERE cdmTable.CONDITION_CONCEPT_ID =  4012343\r\n\t\tAND p.gender_concept_id <> 8532 \r\n\t) violated_rows\r\n) violated_row_count,\r\n( \r\n\tSELECT COUNT_BIG(*) AS num_rows\r\n\tFROM cdm_ibm_mdcd_v993.dbo.CONDITION_OCCURRENCE cdmTable\r\n\t\r\n\t\r\n\t\r\n\tWHERE CONDITION_CONCEPT_ID =  4012343\r\n) denominator\r\n;","CHECK_NAME":"plausibleGender","CHECK_LEVEL":"CONCEPT","CHECK_DESCRIPTION":"For a CONCEPT_ID  4012343 (Vaginal discharge symptom), the number and percent of records associated with patients with an implausible gender (correct gender = Female).","CDM_TABLE_NAME":"CONDITION_OCCURRENCE","CDM_FIELD_NAME":"CONDITION_CONCEPT_ID","CONCEPT_ID":" 4012343","SQL_FILE":"concept_plausible_gender.sql","CATEGORY":"Plausibility","SUBCATEGORY":"Atemporal","CONTEXT":"Validation","checkId":3045,"FAILED":0,"THRESHOLD_VALUE":5,"_row":"20.208"},{"NUM_VIOLATED_ROWS":0,"PCT_VIOLATED_ROWS":0,"NUM_DENOMINATOR_ROWS":0,"EXECUTION_TIME":"0.892977 secs","QUERY_TEXT":"\r\n/*********\r\nCONCEPT LEVEL check:\r\nPLAUSIBLE_GENDER - number of records of a given concept which occur in person with implausible gender for that concept\r\n\r\nParameters used in this template:\r\ncdmDatabaseSchema = cdm_ibm_mdcd_v993.dbo\r\ncdmTableName = CONDITION_OCCURRENCE\r\ncdmFieldName = CONDITION_CONCEPT_ID\r\nconceptId =  4016155\r\nplausibleGender = Male\r\n\r\n**********/\r\n\r\n\r\nSELECT num_violated_rows, CASE WHEN denominator.num_rows = 0 THEN 0 ELSE 1.0*num_violated_rows/denominator.num_rows END AS pct_violated_rows, \r\n  denominator.num_rows as num_denominator_rows\r\nFROM\r\n(\r\n\tSELECT COUNT_BIG(*) AS num_violated_rows\r\n\tFROM\r\n\t(\r\n\t\tSELECT cdmTable.* \r\n\t\tFROM cdm_ibm_mdcd_v993.dbo.CONDITION_OCCURRENCE cdmTable\r\n\t\t\tINNER JOIN cdm_ibm_mdcd_v993.dbo.person p\r\n\t\t\tON cdmTable.person_id = p.person_id\r\n\t\t\t\r\n\t\t\t\r\n\t\t\t\r\n\t\tWHERE cdmTable.CONDITION_CONCEPT_ID =  4016155\r\n\t\tAND p.gender_concept_id <> 8507 \r\n\t) violated_rows\r\n) violated_row_count,\r\n( \r\n\tSELECT COUNT_BIG(*) AS num_rows\r\n\tFROM cdm_ibm_mdcd_v993.dbo.CONDITION_OCCURRENCE cdmTable\r\n\t\r\n\t\r\n\t\r\n\tWHERE CONDITION_CONCEPT_ID =  4016155\r\n) denominator\r\n;","CHECK_NAME":"plausibleGender","CHECK_LEVEL":"CONCEPT","CHECK_DESCRIPTION":"For a CONCEPT_ID  4016155 (Prostatism), the number and percent of records associated with patients with an implausible gender (correct gender = Male).","CDM_TABLE_NAME":"CONDITION_OCCURRENCE","CDM_FIELD_NAME":"CONDITION_CONCEPT_ID","CONCEPT_ID":" 4016155","SQL_FILE":"concept_plausible_gender.sql","CATEGORY":"Plausibility","SUBCATEGORY":"Atemporal","CONTEXT":"Validation","checkId":3046,"FAILED":0,"THRESHOLD_VALUE":5,"_row":"20.209"},{"NUM_VIOLATED_ROWS":35,"PCT_VIOLATED_ROWS":0.0011,"NUM_DENOMINATOR_ROWS":31431,"EXECUTION_TIME":"6.149833 secs","QUERY_TEXT":"\r\n/*********\r\nCONCEPT LEVEL check:\r\nPLAUSIBLE_GENDER - number of records of a given concept which occur in person with implausible gender for that concept\r\n\r\nParameters used in this template:\r\ncdmDatabaseSchema = cdm_ibm_mdcd_v993.dbo\r\ncdmTableName = PROCEDURE_OCCURRENCE\r\ncdmFieldName = PROCEDURE_CONCEPT_ID\r\nconceptId =  4021531\r\nplausibleGender = Female\r\n\r\n**********/\r\n\r\n\r\nSELECT num_violated_rows, CASE WHEN denominator.num_rows = 0 THEN 0 ELSE 1.0*num_violated_rows/denominator.num_rows END AS pct_violated_rows, \r\n  denominator.num_rows as num_denominator_rows\r\nFROM\r\n(\r\n\tSELECT COUNT_BIG(*) AS num_violated_rows\r\n\tFROM\r\n\t(\r\n\t\tSELECT cdmTable.* \r\n\t\tFROM cdm_ibm_mdcd_v993.dbo.PROCEDURE_OCCURRENCE cdmTable\r\n\t\t\tINNER JOIN cdm_ibm_mdcd_v993.dbo.person p\r\n\t\t\tON cdmTable.person_id = p.person_id\r\n\t\t\t\r\n\t\t\t\r\n\t\t\t\r\n\t\tWHERE cdmTable.PROCEDURE_CONCEPT_ID =  4021531\r\n\t\tAND p.gender_concept_id <> 8532 \r\n\t) violated_rows\r\n) violated_row_count,\r\n( \r\n\tSELECT COUNT_BIG(*) AS num_rows\r\n\tFROM cdm_ibm_mdcd_v993.dbo.PROCEDURE_OCCURRENCE cdmTable\r\n\t\r\n\t\r\n\t\r\n\tWHERE PROCEDURE_CONCEPT_ID =  4021531\r\n) denominator\r\n;","CHECK_NAME":"plausibleGender","CHECK_LEVEL":"CONCEPT","CHECK_DESCRIPTION":"For a CONCEPT_ID  4021531 (Total abdominal hysterectomy), the number and percent of records associated with patients with an implausible gender (correct gender = Female).","CDM_TABLE_NAME":"PROCEDURE_OCCURRENCE","CDM_FIELD_NAME":"PROCEDURE_CONCEPT_ID","CONCEPT_ID":" 4021531","SQL_FILE":"concept_plausible_gender.sql","CATEGORY":"Plausibility","SUBCATEGORY":"Atemporal","CONTEXT":"Validation","checkId":3047,"FAILED":0,"THRESHOLD_VALUE":5,"_row":"20.210"},{"NUM_VIOLATED_ROWS":11,"PCT_VIOLATED_ROWS":0.0005,"NUM_DENOMINATOR_ROWS":21067,"EXECUTION_TIME":"0.989969 secs","QUERY_TEXT":"\r\n/*********\r\nCONCEPT LEVEL check:\r\nPLAUSIBLE_GENDER - number of records of a given concept which occur in person with implausible gender for that concept\r\n\r\nParameters used in this template:\r\ncdmDatabaseSchema = cdm_ibm_mdcd_v993.dbo\r\ncdmTableName = CONDITION_OCCURRENCE\r\ncdmFieldName = CONDITION_CONCEPT_ID\r\nconceptId =  4032594\r\nplausibleGender = Male\r\n\r\n**********/\r\n\r\n\r\nSELECT num_violated_rows, CASE WHEN denominator.num_rows = 0 THEN 0 ELSE 1.0*num_violated_rows/denominator.num_rows END AS pct_violated_rows, \r\n  denominator.num_rows as num_denominator_rows\r\nFROM\r\n(\r\n\tSELECT COUNT_BIG(*) AS num_violated_rows\r\n\tFROM\r\n\t(\r\n\t\tSELECT cdmTable.* \r\n\t\tFROM cdm_ibm_mdcd_v993.dbo.CONDITION_OCCURRENCE cdmTable\r\n\t\t\tINNER JOIN cdm_ibm_mdcd_v993.dbo.person p\r\n\t\t\tON cdmTable.person_id = p.person_id\r\n\t\t\t\r\n\t\t\t\r\n\t\t\t\r\n\t\tWHERE cdmTable.CONDITION_CONCEPT_ID =  4032594\r\n\t\tAND p.gender_concept_id <> 8507 \r\n\t) violated_rows\r\n) violated_row_count,\r\n( \r\n\tSELECT COUNT_BIG(*) AS num_rows\r\n\tFROM cdm_ibm_mdcd_v993.dbo.CONDITION_OCCURRENCE cdmTable\r\n\t\r\n\t\r\n\t\r\n\tWHERE CONDITION_CONCEPT_ID =  4032594\r\n) denominator\r\n;","CHECK_NAME":"plausibleGender","CHECK_LEVEL":"CONCEPT","CHECK_DESCRIPTION":"For a CONCEPT_ID  4032594 (Inflammation of scrotum), the number and percent of records associated with patients with an implausible gender (correct gender = Male).","CDM_TABLE_NAME":"CONDITION_OCCURRENCE","CDM_FIELD_NAME":"CONDITION_CONCEPT_ID","CONCEPT_ID":" 4032594","SQL_FILE":"concept_plausible_gender.sql","CATEGORY":"Plausibility","SUBCATEGORY":"Atemporal","CONTEXT":"Validation","checkId":3048,"FAILED":0,"THRESHOLD_VALUE":5,"_row":"20.211"},{"NUM_VIOLATED_ROWS":0,"PCT_VIOLATED_ROWS":0,"NUM_DENOMINATOR_ROWS":966,"EXECUTION_TIME":"0.664981 secs","QUERY_TEXT":"\r\n/*********\r\nCONCEPT LEVEL check:\r\nPLAUSIBLE_GENDER - number of records of a given concept which occur in person with implausible gender for that concept\r\n\r\nParameters used in this template:\r\ncdmDatabaseSchema = cdm_ibm_mdcd_v993.dbo\r\ncdmTableName = PROCEDURE_OCCURRENCE\r\ncdmFieldName = PROCEDURE_CONCEPT_ID\r\nconceptId =  4032622\r\nplausibleGender = Female\r\n\r\n**********/\r\n\r\n\r\nSELECT num_violated_rows, CASE WHEN denominator.num_rows = 0 THEN 0 ELSE 1.0*num_violated_rows/denominator.num_rows END AS pct_violated_rows, \r\n  denominator.num_rows as num_denominator_rows\r\nFROM\r\n(\r\n\tSELECT COUNT_BIG(*) AS num_violated_rows\r\n\tFROM\r\n\t(\r\n\t\tSELECT cdmTable.* \r\n\t\tFROM cdm_ibm_mdcd_v993.dbo.PROCEDURE_OCCURRENCE cdmTable\r\n\t\t\tINNER JOIN cdm_ibm_mdcd_v993.dbo.person p\r\n\t\t\tON cdmTable.person_id = p.person_id\r\n\t\t\t\r\n\t\t\t\r\n\t\t\t\r\n\t\tWHERE cdmTable.PROCEDURE_CONCEPT_ID =  4032622\r\n\t\tAND p.gender_concept_id <> 8532 \r\n\t) violated_rows\r\n) violated_row_count,\r\n( \r\n\tSELECT COUNT_BIG(*) AS num_rows\r\n\tFROM cdm_ibm_mdcd_v993.dbo.PROCEDURE_OCCURRENCE cdmTable\r\n\t\r\n\t\r\n\t\r\n\tWHERE PROCEDURE_CONCEPT_ID =  4032622\r\n) denominator\r\n;","CHECK_NAME":"plausibleGender","CHECK_LEVEL":"CONCEPT","CHECK_DESCRIPTION":"For a CONCEPT_ID  4032622 (Laparoscopic supracervical hysterectomy), the number and percent of records associated with patients with an implausible gender (correct gender = Female).","CDM_TABLE_NAME":"PROCEDURE_OCCURRENCE","CDM_FIELD_NAME":"PROCEDURE_CONCEPT_ID","CONCEPT_ID":" 4032622","SQL_FILE":"concept_plausible_gender.sql","CATEGORY":"Plausibility","SUBCATEGORY":"Atemporal","CONTEXT":"Validation","checkId":3049,"FAILED":0,"THRESHOLD_VALUE":5,"_row":"20.212"},{"NUM_VIOLATED_ROWS":0,"PCT_VIOLATED_ROWS":0,"NUM_DENOMINATOR_ROWS":0,"EXECUTION_TIME":"0.870934 secs","QUERY_TEXT":"\r\n/*********\r\nCONCEPT LEVEL check:\r\nPLAUSIBLE_GENDER - number of records of a given concept which occur in person with implausible gender for that concept\r\n\r\nParameters used in this template:\r\ncdmDatabaseSchema = cdm_ibm_mdcd_v993.dbo\r\ncdmTableName = PROCEDURE_OCCURRENCE\r\ncdmFieldName = PROCEDURE_CONCEPT_ID\r\nconceptId =  4038747\r\nplausibleGender = Female\r\n\r\n**********/\r\n\r\n\r\nSELECT num_violated_rows, CASE WHEN denominator.num_rows = 0 THEN 0 ELSE 1.0*num_violated_rows/denominator.num_rows END AS pct_violated_rows, \r\n  denominator.num_rows as num_denominator_rows\r\nFROM\r\n(\r\n\tSELECT COUNT_BIG(*) AS num_violated_rows\r\n\tFROM\r\n\t(\r\n\t\tSELECT cdmTable.* \r\n\t\tFROM cdm_ibm_mdcd_v993.dbo.PROCEDURE_OCCURRENCE cdmTable\r\n\t\t\tINNER JOIN cdm_ibm_mdcd_v993.dbo.person p\r\n\t\t\tON cdmTable.person_id = p.person_id\r\n\t\t\t\r\n\t\t\t\r\n\t\t\t\r\n\t\tWHERE cdmTable.PROCEDURE_CONCEPT_ID =  4038747\r\n\t\tAND p.gender_concept_id <> 8532 \r\n\t) violated_rows\r\n) violated_row_count,\r\n( \r\n\tSELECT COUNT_BIG(*) AS num_rows\r\n\tFROM cdm_ibm_mdcd_v993.dbo.PROCEDURE_OCCURRENCE cdmTable\r\n\t\r\n\t\r\n\t\r\n\tWHERE PROCEDURE_CONCEPT_ID =  4038747\r\n) denominator\r\n;","CHECK_NAME":"plausibleGender","CHECK_LEVEL":"CONCEPT","CHECK_DESCRIPTION":"For a CONCEPT_ID  4038747 (Obstetric examination), the number and percent of records associated with patients with an implausible gender (correct gender = Female).","CDM_TABLE_NAME":"PROCEDURE_OCCURRENCE","CDM_FIELD_NAME":"PROCEDURE_CONCEPT_ID","CONCEPT_ID":" 4038747","SQL_FILE":"concept_plausible_gender.sql","CATEGORY":"Plausibility","SUBCATEGORY":"Atemporal","CONTEXT":"Validation","checkId":3050,"FAILED":0,"THRESHOLD_VALUE":5,"_row":"20.213"},{"NUM_VIOLATED_ROWS":8,"PCT_VIOLATED_ROWS":0.0001,"NUM_DENOMINATOR_ROWS":80412,"EXECUTION_TIME":"1.058973 secs","QUERY_TEXT":"\r\n/*********\r\nCONCEPT LEVEL check:\r\nPLAUSIBLE_GENDER - number of records of a given concept which occur in person with implausible gender for that concept\r\n\r\nParameters used in this template:\r\ncdmDatabaseSchema = cdm_ibm_mdcd_v993.dbo\r\ncdmTableName = CONDITION_OCCURRENCE\r\ncdmFieldName = CONDITION_CONCEPT_ID\r\nconceptId =  4048225\r\nplausibleGender = Female\r\n\r\n**********/\r\n\r\n\r\nSELECT num_violated_rows, CASE WHEN denominator.num_rows = 0 THEN 0 ELSE 1.0*num_violated_rows/denominator.num_rows END AS pct_violated_rows, \r\n  denominator.num_rows as num_denominator_rows\r\nFROM\r\n(\r\n\tSELECT COUNT_BIG(*) AS num_violated_rows\r\n\tFROM\r\n\t(\r\n\t\tSELECT cdmTable.* \r\n\t\tFROM cdm_ibm_mdcd_v993.dbo.CONDITION_OCCURRENCE cdmTable\r\n\t\t\tINNER JOIN cdm_ibm_mdcd_v993.dbo.person p\r\n\t\t\tON cdmTable.person_id = p.person_id\r\n\t\t\t\r\n\t\t\t\r\n\t\t\t\r\n\t\tWHERE cdmTable.CONDITION_CONCEPT_ID =  4048225\r\n\t\tAND p.gender_concept_id <> 8532 \r\n\t) violated_rows\r\n) violated_row_count,\r\n( \r\n\tSELECT COUNT_BIG(*) AS num_rows\r\n\tFROM cdm_ibm_mdcd_v993.dbo.CONDITION_OCCURRENCE cdmTable\r\n\t\r\n\t\r\n\t\r\n\tWHERE CONDITION_CONCEPT_ID =  4048225\r\n) denominator\r\n;","CHECK_NAME":"plausibleGender","CHECK_LEVEL":"CONCEPT","CHECK_DESCRIPTION":"For a CONCEPT_ID  4048225 (Neoplasm of endometrium), the number and percent of records associated with patients with an implausible gender (correct gender = Female).","CDM_TABLE_NAME":"CONDITION_OCCURRENCE","CDM_FIELD_NAME":"CONDITION_CONCEPT_ID","CONCEPT_ID":" 4048225","SQL_FILE":"concept_plausible_gender.sql","CATEGORY":"Plausibility","SUBCATEGORY":"Atemporal","CONTEXT":"Validation","checkId":3051,"FAILED":0,"THRESHOLD_VALUE":5,"_row":"20.214"},{"NUM_VIOLATED_ROWS":3,"PCT_VIOLATED_ROWS":0.002,"NUM_DENOMINATOR_ROWS":1476,"EXECUTION_TIME":"1.011972 secs","QUERY_TEXT":"\r\n/*********\r\nCONCEPT LEVEL check:\r\nPLAUSIBLE_GENDER - number of records of a given concept which occur in person with implausible gender for that concept\r\n\r\nParameters used in this template:\r\ncdmDatabaseSchema = cdm_ibm_mdcd_v993.dbo\r\ncdmTableName = CONDITION_OCCURRENCE\r\ncdmFieldName = CONDITION_CONCEPT_ID\r\nconceptId =  4050091\r\nplausibleGender = Male\r\n\r\n**********/\r\n\r\n\r\nSELECT num_violated_rows, CASE WHEN denominator.num_rows = 0 THEN 0 ELSE 1.0*num_violated_rows/denominator.num_rows END AS pct_violated_rows, \r\n  denominator.num_rows as num_denominator_rows\r\nFROM\r\n(\r\n\tSELECT COUNT_BIG(*) AS num_violated_rows\r\n\tFROM\r\n\t(\r\n\t\tSELECT cdmTable.* \r\n\t\tFROM cdm_ibm_mdcd_v993.dbo.CONDITION_OCCURRENCE cdmTable\r\n\t\t\tINNER JOIN cdm_ibm_mdcd_v993.dbo.person p\r\n\t\t\tON cdmTable.person_id = p.person_id\r\n\t\t\t\r\n\t\t\t\r\n\t\t\t\r\n\t\tWHERE cdmTable.CONDITION_CONCEPT_ID =  4050091\r\n\t\tAND p.gender_concept_id <> 8507 \r\n\t) violated_rows\r\n) violated_row_count,\r\n( \r\n\tSELECT COUNT_BIG(*) AS num_rows\r\n\tFROM cdm_ibm_mdcd_v993.dbo.CONDITION_OCCURRENCE cdmTable\r\n\t\r\n\t\r\n\t\r\n\tWHERE CONDITION_CONCEPT_ID =  4050091\r\n) denominator\r\n;","CHECK_NAME":"plausibleGender","CHECK_LEVEL":"CONCEPT","CHECK_DESCRIPTION":"For a CONCEPT_ID  4050091 (Open wound of penis), the number and percent of records associated with patients with an implausible gender (correct gender = Male).","CDM_TABLE_NAME":"CONDITION_OCCURRENCE","CDM_FIELD_NAME":"CONDITION_CONCEPT_ID","CONCEPT_ID":" 4050091","SQL_FILE":"concept_plausible_gender.sql","CATEGORY":"Plausibility","SUBCATEGORY":"Atemporal","CONTEXT":"Validation","checkId":3052,"FAILED":0,"THRESHOLD_VALUE":5,"_row":"20.215"},{"NUM_VIOLATED_ROWS":4,"PCT_VIOLATED_ROWS":0.0002,"NUM_DENOMINATOR_ROWS":17036,"EXECUTION_TIME":"0.885969 secs","QUERY_TEXT":"\r\n/*********\r\nCONCEPT LEVEL check:\r\nPLAUSIBLE_GENDER - number of records of a given concept which occur in person with implausible gender for that concept\r\n\r\nParameters used in this template:\r\ncdmDatabaseSchema = cdm_ibm_mdcd_v993.dbo\r\ncdmTableName = CONDITION_OCCURRENCE\r\ncdmFieldName = CONDITION_CONCEPT_ID\r\nconceptId =  4051956\r\nplausibleGender = Female\r\n\r\n**********/\r\n\r\n\r\nSELECT num_violated_rows, CASE WHEN denominator.num_rows = 0 THEN 0 ELSE 1.0*num_violated_rows/denominator.num_rows END AS pct_violated_rows, \r\n  denominator.num_rows as num_denominator_rows\r\nFROM\r\n(\r\n\tSELECT COUNT_BIG(*) AS num_violated_rows\r\n\tFROM\r\n\t(\r\n\t\tSELECT cdmTable.* \r\n\t\tFROM cdm_ibm_mdcd_v993.dbo.CONDITION_OCCURRENCE cdmTable\r\n\t\t\tINNER JOIN cdm_ibm_mdcd_v993.dbo.person p\r\n\t\t\tON cdmTable.person_id = p.person_id\r\n\t\t\t\r\n\t\t\t\r\n\t\t\t\r\n\t\tWHERE cdmTable.CONDITION_CONCEPT_ID =  4051956\r\n\t\tAND p.gender_concept_id <> 8532 \r\n\t) violated_rows\r\n) violated_row_count,\r\n( \r\n\tSELECT COUNT_BIG(*) AS num_rows\r\n\tFROM cdm_ibm_mdcd_v993.dbo.CONDITION_OCCURRENCE cdmTable\r\n\t\r\n\t\r\n\t\r\n\tWHERE CONDITION_CONCEPT_ID =  4051956\r\n) denominator\r\n;","CHECK_NAME":"plausibleGender","CHECK_LEVEL":"CONCEPT","CHECK_DESCRIPTION":"For a CONCEPT_ID  4051956 (Vulvovaginal disease), the number and percent of records associated with patients with an implausible gender (correct gender = Female).","CDM_TABLE_NAME":"CONDITION_OCCURRENCE","CDM_FIELD_NAME":"CONDITION_CONCEPT_ID","CONCEPT_ID":" 4051956","SQL_FILE":"concept_plausible_gender.sql","CATEGORY":"Plausibility","SUBCATEGORY":"Atemporal","CONTEXT":"Validation","checkId":3053,"FAILED":0,"THRESHOLD_VALUE":5,"_row":"20.216"},{"NUM_VIOLATED_ROWS":0,"PCT_VIOLATED_ROWS":0,"NUM_DENOMINATOR_ROWS":2936,"EXECUTION_TIME":"0.777974 secs","QUERY_TEXT":"\r\n/*********\r\nCONCEPT LEVEL check:\r\nPLAUSIBLE_GENDER - number of records of a given concept which occur in person with implausible gender for that concept\r\n\r\nParameters used in this template:\r\ncdmDatabaseSchema = cdm_ibm_mdcd_v993.dbo\r\ncdmTableName = PROCEDURE_OCCURRENCE\r\ncdmFieldName = PROCEDURE_CONCEPT_ID\r\nconceptId =  4052532\r\nplausibleGender = Female\r\n\r\n**********/\r\n\r\n\r\nSELECT num_violated_rows, CASE WHEN denominator.num_rows = 0 THEN 0 ELSE 1.0*num_violated_rows/denominator.num_rows END AS pct_violated_rows, \r\n  denominator.num_rows as num_denominator_rows\r\nFROM\r\n(\r\n\tSELECT COUNT_BIG(*) AS num_violated_rows\r\n\tFROM\r\n\t(\r\n\t\tSELECT cdmTable.* \r\n\t\tFROM cdm_ibm_mdcd_v993.dbo.PROCEDURE_OCCURRENCE cdmTable\r\n\t\t\tINNER JOIN cdm_ibm_mdcd_v993.dbo.person p\r\n\t\t\tON cdmTable.person_id = p.person_id\r\n\t\t\t\r\n\t\t\t\r\n\t\t\t\r\n\t\tWHERE cdmTable.PROCEDURE_CONCEPT_ID =  4052532\r\n\t\tAND p.gender_concept_id <> 8532 \r\n\t) violated_rows\r\n) violated_row_count,\r\n( \r\n\tSELECT COUNT_BIG(*) AS num_rows\r\n\tFROM cdm_ibm_mdcd_v993.dbo.PROCEDURE_OCCURRENCE cdmTable\r\n\t\r\n\t\r\n\t\r\n\tWHERE PROCEDURE_CONCEPT_ID =  4052532\r\n) denominator\r\n;","CHECK_NAME":"plausibleGender","CHECK_LEVEL":"CONCEPT","CHECK_DESCRIPTION":"For a CONCEPT_ID  4052532 (Hysteroscopy), the number and percent of records associated with patients with an implausible gender (correct gender = Female).","CDM_TABLE_NAME":"PROCEDURE_OCCURRENCE","CDM_FIELD_NAME":"PROCEDURE_CONCEPT_ID","CONCEPT_ID":" 4052532","SQL_FILE":"concept_plausible_gender.sql","CATEGORY":"Plausibility","SUBCATEGORY":"Atemporal","CONTEXT":"Validation","checkId":3054,"FAILED":0,"THRESHOLD_VALUE":5,"_row":"20.217"},{"NUM_VIOLATED_ROWS":34,"PCT_VIOLATED_ROWS":0.0028,"NUM_DENOMINATOR_ROWS":12138,"EXECUTION_TIME":"1.161968 secs","QUERY_TEXT":"\r\n/*********\r\nCONCEPT LEVEL check:\r\nPLAUSIBLE_GENDER - number of records of a given concept which occur in person with implausible gender for that concept\r\n\r\nParameters used in this template:\r\ncdmDatabaseSchema = cdm_ibm_mdcd_v993.dbo\r\ncdmTableName = CONDITION_OCCURRENCE\r\ncdmFieldName = CONDITION_CONCEPT_ID\r\nconceptId =  4054550\r\nplausibleGender = Male\r\n\r\n**********/\r\n\r\n\r\nSELECT num_violated_rows, CASE WHEN denominator.num_rows = 0 THEN 0 ELSE 1.0*num_violated_rows/denominator.num_rows END AS pct_violated_rows, \r\n  denominator.num_rows as num_denominator_rows\r\nFROM\r\n(\r\n\tSELECT COUNT_BIG(*) AS num_violated_rows\r\n\tFROM\r\n\t(\r\n\t\tSELECT cdmTable.* \r\n\t\tFROM cdm_ibm_mdcd_v993.dbo.CONDITION_OCCURRENCE cdmTable\r\n\t\t\tINNER JOIN cdm_ibm_mdcd_v993.dbo.person p\r\n\t\t\tON cdmTable.person_id = p.person_id\r\n\t\t\t\r\n\t\t\t\r\n\t\t\t\r\n\t\tWHERE cdmTable.CONDITION_CONCEPT_ID =  4054550\r\n\t\tAND p.gender_concept_id <> 8507 \r\n\t) violated_rows\r\n) violated_row_count,\r\n( \r\n\tSELECT COUNT_BIG(*) AS num_rows\r\n\tFROM cdm_ibm_mdcd_v993.dbo.CONDITION_OCCURRENCE cdmTable\r\n\t\r\n\t\r\n\t\r\n\tWHERE CONDITION_CONCEPT_ID =  4054550\r\n) denominator\r\n;","CHECK_NAME":"plausibleGender","CHECK_LEVEL":"CONCEPT","CHECK_DESCRIPTION":"For a CONCEPT_ID  4054550 (Open wound of scrotum and testes), the number and percent of records associated with patients with an implausible gender (correct gender = Male).","CDM_TABLE_NAME":"CONDITION_OCCURRENCE","CDM_FIELD_NAME":"CONDITION_CONCEPT_ID","CONCEPT_ID":" 4054550","SQL_FILE":"concept_plausible_gender.sql","CATEGORY":"Plausibility","SUBCATEGORY":"Atemporal","CONTEXT":"Validation","checkId":3055,"FAILED":0,"THRESHOLD_VALUE":5,"_row":"20.218"},{"NUM_VIOLATED_ROWS":21,"PCT_VIOLATED_ROWS":0.0005,"NUM_DENOMINATOR_ROWS":40018,"EXECUTION_TIME":"0.903974 secs","QUERY_TEXT":"\r\n/*********\r\nCONCEPT LEVEL check:\r\nPLAUSIBLE_GENDER - number of records of a given concept which occur in person with implausible gender for that concept\r\n\r\nParameters used in this template:\r\ncdmDatabaseSchema = cdm_ibm_mdcd_v993.dbo\r\ncdmTableName = CONDITION_OCCURRENCE\r\ncdmFieldName = CONDITION_CONCEPT_ID\r\nconceptId =  4056903\r\nplausibleGender = Female\r\n\r\n**********/\r\n\r\n\r\nSELECT num_violated_rows, CASE WHEN denominator.num_rows = 0 THEN 0 ELSE 1.0*num_violated_rows/denominator.num_rows END AS pct_violated_rows, \r\n  denominator.num_rows as num_denominator_rows\r\nFROM\r\n(\r\n\tSELECT COUNT_BIG(*) AS num_violated_rows\r\n\tFROM\r\n\t(\r\n\t\tSELECT cdmTable.* \r\n\t\tFROM cdm_ibm_mdcd_v993.dbo.CONDITION_OCCURRENCE cdmTable\r\n\t\t\tINNER JOIN cdm_ibm_mdcd_v993.dbo.person p\r\n\t\t\tON cdmTable.person_id = p.person_id\r\n\t\t\t\r\n\t\t\t\r\n\t\t\t\r\n\t\tWHERE cdmTable.CONDITION_CONCEPT_ID =  4056903\r\n\t\tAND p.gender_concept_id <> 8532 \r\n\t) violated_rows\r\n) violated_row_count,\r\n( \r\n\tSELECT COUNT_BIG(*) AS num_rows\r\n\tFROM cdm_ibm_mdcd_v993.dbo.CONDITION_OCCURRENCE cdmTable\r\n\t\r\n\t\r\n\t\r\n\tWHERE CONDITION_CONCEPT_ID =  4056903\r\n) denominator\r\n;","CHECK_NAME":"plausibleGender","CHECK_LEVEL":"CONCEPT","CHECK_DESCRIPTION":"For a CONCEPT_ID  4056903 (Vaginitis associated with another disorder), the number and percent of records associated with patients with an implausible gender (correct gender = Female).","CDM_TABLE_NAME":"CONDITION_OCCURRENCE","CDM_FIELD_NAME":"CONDITION_CONCEPT_ID","CONCEPT_ID":" 4056903","SQL_FILE":"concept_plausible_gender.sql","CATEGORY":"Plausibility","SUBCATEGORY":"Atemporal","CONTEXT":"Validation","checkId":3056,"FAILED":0,"THRESHOLD_VALUE":5,"_row":"20.219"},{"NUM_VIOLATED_ROWS":0,"PCT_VIOLATED_ROWS":0,"NUM_DENOMINATOR_ROWS":11,"EXECUTION_TIME":"0.702971 secs","QUERY_TEXT":"\r\n/*********\r\nCONCEPT LEVEL check:\r\nPLAUSIBLE_GENDER - number of records of a given concept which occur in person with implausible gender for that concept\r\n\r\nParameters used in this template:\r\ncdmDatabaseSchema = cdm_ibm_mdcd_v993.dbo\r\ncdmTableName = PROCEDURE_OCCURRENCE\r\ncdmFieldName = PROCEDURE_CONCEPT_ID\r\nconceptId =  4058792\r\nplausibleGender = Female\r\n\r\n**********/\r\n\r\n\r\nSELECT num_violated_rows, CASE WHEN denominator.num_rows = 0 THEN 0 ELSE 1.0*num_violated_rows/denominator.num_rows END AS pct_violated_rows, \r\n  denominator.num_rows as num_denominator_rows\r\nFROM\r\n(\r\n\tSELECT COUNT_BIG(*) AS num_violated_rows\r\n\tFROM\r\n\t(\r\n\t\tSELECT cdmTable.* \r\n\t\tFROM cdm_ibm_mdcd_v993.dbo.PROCEDURE_OCCURRENCE cdmTable\r\n\t\t\tINNER JOIN cdm_ibm_mdcd_v993.dbo.person p\r\n\t\t\tON cdmTable.person_id = p.person_id\r\n\t\t\t\r\n\t\t\t\r\n\t\t\t\r\n\t\tWHERE cdmTable.PROCEDURE_CONCEPT_ID =  4058792\r\n\t\tAND p.gender_concept_id <> 8532 \r\n\t) violated_rows\r\n) violated_row_count,\r\n( \r\n\tSELECT COUNT_BIG(*) AS num_rows\r\n\tFROM cdm_ibm_mdcd_v993.dbo.PROCEDURE_OCCURRENCE cdmTable\r\n\t\r\n\t\r\n\t\r\n\tWHERE PROCEDURE_CONCEPT_ID =  4058792\r\n) denominator\r\n;","CHECK_NAME":"plausibleGender","CHECK_LEVEL":"CONCEPT","CHECK_DESCRIPTION":"For a CONCEPT_ID  4058792 (Douche of vagina), the number and percent of records associated with patients with an implausible gender (correct gender = Female).","CDM_TABLE_NAME":"PROCEDURE_OCCURRENCE","CDM_FIELD_NAME":"PROCEDURE_CONCEPT_ID","CONCEPT_ID":" 4058792","SQL_FILE":"concept_plausible_gender.sql","CATEGORY":"Plausibility","SUBCATEGORY":"Atemporal","CONTEXT":"Validation","checkId":3057,"FAILED":0,"THRESHOLD_VALUE":5,"_row":"20.220"},{"NUM_VIOLATED_ROWS":0,"PCT_VIOLATED_ROWS":0,"NUM_DENOMINATOR_ROWS":0,"EXECUTION_TIME":"2.795930 secs","QUERY_TEXT":"\r\n/*********\r\nCONCEPT LEVEL check:\r\nPLAUSIBLE_GENDER - number of records of a given concept which occur in person with implausible gender for that concept\r\n\r\nParameters used in this template:\r\ncdmDatabaseSchema = cdm_ibm_mdcd_v993.dbo\r\ncdmTableName = CONDITION_OCCURRENCE\r\ncdmFieldName = CONDITION_CONCEPT_ID\r\nconceptId =  4060207\r\nplausibleGender = Female\r\n\r\n**********/\r\n\r\n\r\nSELECT num_violated_rows, CASE WHEN denominator.num_rows = 0 THEN 0 ELSE 1.0*num_violated_rows/denominator.num_rows END AS pct_violated_rows, \r\n  denominator.num_rows as num_denominator_rows\r\nFROM\r\n(\r\n\tSELECT COUNT_BIG(*) AS num_violated_rows\r\n\tFROM\r\n\t(\r\n\t\tSELECT cdmTable.* \r\n\t\tFROM cdm_ibm_mdcd_v993.dbo.CONDITION_OCCURRENCE cdmTable\r\n\t\t\tINNER JOIN cdm_ibm_mdcd_v993.dbo.person p\r\n\t\t\tON cdmTable.person_id = p.person_id\r\n\t\t\t\r\n\t\t\t\r\n\t\t\t\r\n\t\tWHERE cdmTable.CONDITION_CONCEPT_ID =  4060207\r\n\t\tAND p.gender_concept_id <> 8532 \r\n\t) violated_rows\r\n) violated_row_count,\r\n( \r\n\tSELECT COUNT_BIG(*) AS num_rows\r\n\tFROM cdm_ibm_mdcd_v993.dbo.CONDITION_OCCURRENCE cdmTable\r\n\t\r\n\t\r\n\t\r\n\tWHERE CONDITION_CONCEPT_ID =  4060207\r\n) denominator\r\n;","CHECK_NAME":"plausibleGender","CHECK_LEVEL":"CONCEPT","CHECK_DESCRIPTION":"For a CONCEPT_ID  4060207 (Vulval irritation), the number and percent of records associated with patients with an implausible gender (correct gender = Female).","CDM_TABLE_NAME":"CONDITION_OCCURRENCE","CDM_FIELD_NAME":"CONDITION_CONCEPT_ID","CONCEPT_ID":" 4060207","SQL_FILE":"concept_plausible_gender.sql","CATEGORY":"Plausibility","SUBCATEGORY":"Atemporal","CONTEXT":"Validation","checkId":3058,"FAILED":0,"THRESHOLD_VALUE":5,"_row":"20.221"},{"NUM_VIOLATED_ROWS":189,"PCT_VIOLATED_ROWS":0.0003,"NUM_DENOMINATOR_ROWS":549344,"EXECUTION_TIME":"3.214901 secs","QUERY_TEXT":"\r\n/*********\r\nCONCEPT LEVEL check:\r\nPLAUSIBLE_GENDER - number of records of a given concept which occur in person with implausible gender for that concept\r\n\r\nParameters used in this template:\r\ncdmDatabaseSchema = cdm_ibm_mdcd_v993.dbo\r\ncdmTableName = CONDITION_OCCURRENCE\r\ncdmFieldName = CONDITION_CONCEPT_ID\r\nconceptId =  4060556\r\nplausibleGender = Female\r\n\r\n**********/\r\n\r\n\r\nSELECT num_violated_rows, CASE WHEN denominator.num_rows = 0 THEN 0 ELSE 1.0*num_violated_rows/denominator.num_rows END AS pct_violated_rows, \r\n  denominator.num_rows as num_denominator_rows\r\nFROM\r\n(\r\n\tSELECT COUNT_BIG(*) AS num_violated_rows\r\n\tFROM\r\n\t(\r\n\t\tSELECT cdmTable.* \r\n\t\tFROM cdm_ibm_mdcd_v993.dbo.CONDITION_OCCURRENCE cdmTable\r\n\t\t\tINNER JOIN cdm_ibm_mdcd_v993.dbo.person p\r\n\t\t\tON cdmTable.person_id = p.person_id\r\n\t\t\t\r\n\t\t\t\r\n\t\t\t\r\n\t\tWHERE cdmTable.CONDITION_CONCEPT_ID =  4060556\r\n\t\tAND p.gender_concept_id <> 8532 \r\n\t) violated_rows\r\n) violated_row_count,\r\n( \r\n\tSELECT COUNT_BIG(*) AS num_rows\r\n\tFROM cdm_ibm_mdcd_v993.dbo.CONDITION_OCCURRENCE cdmTable\r\n\t\r\n\t\r\n\t\r\n\tWHERE CONDITION_CONCEPT_ID =  4060556\r\n) denominator\r\n;","CHECK_NAME":"plausibleGender","CHECK_LEVEL":"CONCEPT","CHECK_DESCRIPTION":"For a CONCEPT_ID  4060556 (Uterine scar from previous surgery in pregnancy, childbirth and the puerperium), the number and percent of records associated with patients with an implausible gender (correct gender = Female).","CDM_TABLE_NAME":"CONDITION_OCCURRENCE","CDM_FIELD_NAME":"CONDITION_CONCEPT_ID","CONCEPT_ID":" 4060556","SQL_FILE":"concept_plausible_gender.sql","CATEGORY":"Plausibility","SUBCATEGORY":"Atemporal","CONTEXT":"Validation","checkId":3059,"FAILED":0,"THRESHOLD_VALUE":5,"_row":"20.222"},{"NUM_VIOLATED_ROWS":3300,"PCT_VIOLATED_ROWS":0.0083,"NUM_DENOMINATOR_ROWS":396344,"EXECUTION_TIME":"3.529910 secs","QUERY_TEXT":"\r\n/*********\r\nCONCEPT LEVEL check:\r\nPLAUSIBLE_GENDER - number of records of a given concept which occur in person with implausible gender for that concept\r\n\r\nParameters used in this template:\r\ncdmDatabaseSchema = cdm_ibm_mdcd_v993.dbo\r\ncdmTableName = CONDITION_OCCURRENCE\r\ncdmFieldName = CONDITION_CONCEPT_ID\r\nconceptId =  4060558\r\nplausibleGender = Female\r\n\r\n**********/\r\n\r\n\r\nSELECT num_violated_rows, CASE WHEN denominator.num_rows = 0 THEN 0 ELSE 1.0*num_violated_rows/denominator.num_rows END AS pct_violated_rows, \r\n  denominator.num_rows as num_denominator_rows\r\nFROM\r\n(\r\n\tSELECT COUNT_BIG(*) AS num_violated_rows\r\n\tFROM\r\n\t(\r\n\t\tSELECT cdmTable.* \r\n\t\tFROM cdm_ibm_mdcd_v993.dbo.CONDITION_OCCURRENCE cdmTable\r\n\t\t\tINNER JOIN cdm_ibm_mdcd_v993.dbo.person p\r\n\t\t\tON cdmTable.person_id = p.person_id\r\n\t\t\t\r\n\t\t\t\r\n\t\t\t\r\n\t\tWHERE cdmTable.CONDITION_CONCEPT_ID =  4060558\r\n\t\tAND p.gender_concept_id <> 8532 \r\n\t) violated_rows\r\n) violated_row_count,\r\n( \r\n\tSELECT COUNT_BIG(*) AS num_rows\r\n\tFROM cdm_ibm_mdcd_v993.dbo.CONDITION_OCCURRENCE cdmTable\r\n\t\r\n\t\r\n\t\r\n\tWHERE CONDITION_CONCEPT_ID =  4060558\r\n) denominator\r\n;","CHECK_NAME":"plausibleGender","CHECK_LEVEL":"CONCEPT","CHECK_DESCRIPTION":"For a CONCEPT_ID  4060558 (Uterine scar from previous surgery in pregnancy, childbirth and the puerperium - delivered), the number and percent of records associated with patients with an implausible gender (correct gender = Female).","CDM_TABLE_NAME":"CONDITION_OCCURRENCE","CDM_FIELD_NAME":"CONDITION_CONCEPT_ID","CONCEPT_ID":" 4060558","SQL_FILE":"concept_plausible_gender.sql","CATEGORY":"Plausibility","SUBCATEGORY":"Atemporal","CONTEXT":"Validation","checkId":3060,"FAILED":0,"THRESHOLD_VALUE":5,"_row":"20.223"},{"NUM_VIOLATED_ROWS":1737,"PCT_VIOLATED_ROWS":0.0033,"NUM_DENOMINATOR_ROWS":521869,"EXECUTION_TIME":"5.855837 secs","QUERY_TEXT":"\r\n/*********\r\nCONCEPT LEVEL check:\r\nPLAUSIBLE_GENDER - number of records of a given concept which occur in person with implausible gender for that concept\r\n\r\nParameters used in this template:\r\ncdmDatabaseSchema = cdm_ibm_mdcd_v993.dbo\r\ncdmTableName = CONDITION_OCCURRENCE\r\ncdmFieldName = CONDITION_CONCEPT_ID\r\nconceptId =  4060559\r\nplausibleGender = Female\r\n\r\n**********/\r\n\r\n\r\nSELECT num_violated_rows, CASE WHEN denominator.num_rows = 0 THEN 0 ELSE 1.0*num_violated_rows/denominator.num_rows END AS pct_violated_rows, \r\n  denominator.num_rows as num_denominator_rows\r\nFROM\r\n(\r\n\tSELECT COUNT_BIG(*) AS num_violated_rows\r\n\tFROM\r\n\t(\r\n\t\tSELECT cdmTable.* \r\n\t\tFROM cdm_ibm_mdcd_v993.dbo.CONDITION_OCCURRENCE cdmTable\r\n\t\t\tINNER JOIN cdm_ibm_mdcd_v993.dbo.person p\r\n\t\t\tON cdmTable.person_id = p.person_id\r\n\t\t\t\r\n\t\t\t\r\n\t\t\t\r\n\t\tWHERE cdmTable.CONDITION_CONCEPT_ID =  4060559\r\n\t\tAND p.gender_concept_id <> 8532 \r\n\t) violated_rows\r\n) violated_row_count,\r\n( \r\n\tSELECT COUNT_BIG(*) AS num_rows\r\n\tFROM cdm_ibm_mdcd_v993.dbo.CONDITION_OCCURRENCE cdmTable\r\n\t\r\n\t\r\n\t\r\n\tWHERE CONDITION_CONCEPT_ID =  4060559\r\n) denominator\r\n;","CHECK_NAME":"plausibleGender","CHECK_LEVEL":"CONCEPT","CHECK_DESCRIPTION":"For a CONCEPT_ID  4060559 (Uterine scar from previous surgery in pregnancy, childbirth and the puerperium with antenatal problem), the number and percent of records associated with patients with an implausible gender (correct gender = Female).","CDM_TABLE_NAME":"CONDITION_OCCURRENCE","CDM_FIELD_NAME":"CONDITION_CONCEPT_ID","CONCEPT_ID":" 4060559","SQL_FILE":"concept_plausible_gender.sql","CATEGORY":"Plausibility","SUBCATEGORY":"Atemporal","CONTEXT":"Validation","checkId":3061,"FAILED":0,"THRESHOLD_VALUE":5,"_row":"20.224"},{"NUM_VIOLATED_ROWS":1,"PCT_VIOLATED_ROWS":0,"NUM_DENOMINATOR_ROWS":26776,"EXECUTION_TIME":"9.670739 secs","QUERY_TEXT":"\r\n/*********\r\nCONCEPT LEVEL check:\r\nPLAUSIBLE_GENDER - number of records of a given concept which occur in person with implausible gender for that concept\r\n\r\nParameters used in this template:\r\ncdmDatabaseSchema = cdm_ibm_mdcd_v993.dbo\r\ncdmTableName = CONDITION_OCCURRENCE\r\ncdmFieldName = CONDITION_CONCEPT_ID\r\nconceptId =  4061050\r\nplausibleGender = Female\r\n\r\n**********/\r\n\r\n\r\nSELECT num_violated_rows, CASE WHEN denominator.num_rows = 0 THEN 0 ELSE 1.0*num_violated_rows/denominator.num_rows END AS pct_violated_rows, \r\n  denominator.num_rows as num_denominator_rows\r\nFROM\r\n(\r\n\tSELECT COUNT_BIG(*) AS num_violated_rows\r\n\tFROM\r\n\t(\r\n\t\tSELECT cdmTable.* \r\n\t\tFROM cdm_ibm_mdcd_v993.dbo.CONDITION_OCCURRENCE cdmTable\r\n\t\t\tINNER JOIN cdm_ibm_mdcd_v993.dbo.person p\r\n\t\t\tON cdmTable.person_id = p.person_id\r\n\t\t\t\r\n\t\t\t\r\n\t\t\t\r\n\t\tWHERE cdmTable.CONDITION_CONCEPT_ID =  4061050\r\n\t\tAND p.gender_concept_id <> 8532 \r\n\t) violated_rows\r\n) violated_row_count,\r\n( \r\n\tSELECT COUNT_BIG(*) AS num_rows\r\n\tFROM cdm_ibm_mdcd_v993.dbo.CONDITION_OCCURRENCE cdmTable\r\n\t\r\n\t\r\n\t\r\n\tWHERE CONDITION_CONCEPT_ID =  4061050\r\n) denominator\r\n;","CHECK_NAME":"plausibleGender","CHECK_LEVEL":"CONCEPT","CHECK_DESCRIPTION":"For a CONCEPT_ID  4061050 (Subacute and chronic vaginitis), the number and percent of records associated with patients with an implausible gender (correct gender = Female).","CDM_TABLE_NAME":"CONDITION_OCCURRENCE","CDM_FIELD_NAME":"CONDITION_CONCEPT_ID","CONCEPT_ID":" 4061050","SQL_FILE":"concept_plausible_gender.sql","CATEGORY":"Plausibility","SUBCATEGORY":"Atemporal","CONTEXT":"Validation","checkId":3062,"FAILED":0,"THRESHOLD_VALUE":5,"_row":"20.225"},{"NUM_VIOLATED_ROWS":6,"PCT_VIOLATED_ROWS":0.0007,"NUM_DENOMINATOR_ROWS":8728,"EXECUTION_TIME":"6.027831 secs","QUERY_TEXT":"\r\n/*********\r\nCONCEPT LEVEL check:\r\nPLAUSIBLE_GENDER - number of records of a given concept which occur in person with implausible gender for that concept\r\n\r\nParameters used in this template:\r\ncdmDatabaseSchema = cdm_ibm_mdcd_v993.dbo\r\ncdmTableName = CONDITION_OCCURRENCE\r\ncdmFieldName = CONDITION_CONCEPT_ID\r\nconceptId =  4071874\r\nplausibleGender = Male\r\n\r\n**********/\r\n\r\n\r\nSELECT num_violated_rows, CASE WHEN denominator.num_rows = 0 THEN 0 ELSE 1.0*num_violated_rows/denominator.num_rows END AS pct_violated_rows, \r\n  denominator.num_rows as num_denominator_rows\r\nFROM\r\n(\r\n\tSELECT COUNT_BIG(*) AS num_violated_rows\r\n\tFROM\r\n\t(\r\n\t\tSELECT cdmTable.* \r\n\t\tFROM cdm_ibm_mdcd_v993.dbo.CONDITION_OCCURRENCE cdmTable\r\n\t\t\tINNER JOIN cdm_ibm_mdcd_v993.dbo.person p\r\n\t\t\tON cdmTable.person_id = p.person_id\r\n\t\t\t\r\n\t\t\t\r\n\t\t\t\r\n\t\tWHERE cdmTable.CONDITION_CONCEPT_ID =  4071874\r\n\t\tAND p.gender_concept_id <> 8507 \r\n\t) violated_rows\r\n) violated_row_count,\r\n( \r\n\tSELECT COUNT_BIG(*) AS num_rows\r\n\tFROM cdm_ibm_mdcd_v993.dbo.CONDITION_OCCURRENCE cdmTable\r\n\t\r\n\t\r\n\t\r\n\tWHERE CONDITION_CONCEPT_ID =  4071874\r\n) denominator\r\n;","CHECK_NAME":"plausibleGender","CHECK_LEVEL":"CONCEPT","CHECK_DESCRIPTION":"For a CONCEPT_ID  4071874 (Pain in scrotum), the number and percent of records associated with patients with an implausible gender (correct gender = Male).","CDM_TABLE_NAME":"CONDITION_OCCURRENCE","CDM_FIELD_NAME":"CONDITION_CONCEPT_ID","CONCEPT_ID":" 4071874","SQL_FILE":"concept_plausible_gender.sql","CATEGORY":"Plausibility","SUBCATEGORY":"Atemporal","CONTEXT":"Validation","checkId":3063,"FAILED":0,"THRESHOLD_VALUE":5,"_row":"20.226"},{"NUM_VIOLATED_ROWS":2,"PCT_VIOLATED_ROWS":0.005,"NUM_DENOMINATOR_ROWS":400,"EXECUTION_TIME":"0.789973 secs","QUERY_TEXT":"\r\n/*********\r\nCONCEPT LEVEL check:\r\nPLAUSIBLE_GENDER - number of records of a given concept which occur in person with implausible gender for that concept\r\n\r\nParameters used in this template:\r\ncdmDatabaseSchema = cdm_ibm_mdcd_v993.dbo\r\ncdmTableName = PROCEDURE_OCCURRENCE\r\ncdmFieldName = PROCEDURE_CONCEPT_ID\r\nconceptId =  4073700\r\nplausibleGender = Male\r\n\r\n**********/\r\n\r\n\r\nSELECT num_violated_rows, CASE WHEN denominator.num_rows = 0 THEN 0 ELSE 1.0*num_violated_rows/denominator.num_rows END AS pct_violated_rows, \r\n  denominator.num_rows as num_denominator_rows\r\nFROM\r\n(\r\n\tSELECT COUNT_BIG(*) AS num_violated_rows\r\n\tFROM\r\n\t(\r\n\t\tSELECT cdmTable.* \r\n\t\tFROM cdm_ibm_mdcd_v993.dbo.PROCEDURE_OCCURRENCE cdmTable\r\n\t\t\tINNER JOIN cdm_ibm_mdcd_v993.dbo.person p\r\n\t\t\tON cdmTable.person_id = p.person_id\r\n\t\t\t\r\n\t\t\t\r\n\t\t\t\r\n\t\tWHERE cdmTable.PROCEDURE_CONCEPT_ID =  4073700\r\n\t\tAND p.gender_concept_id <> 8507 \r\n\t) violated_rows\r\n) violated_row_count,\r\n( \r\n\tSELECT COUNT_BIG(*) AS num_rows\r\n\tFROM cdm_ibm_mdcd_v993.dbo.PROCEDURE_OCCURRENCE cdmTable\r\n\t\r\n\t\r\n\t\r\n\tWHERE PROCEDURE_CONCEPT_ID =  4073700\r\n) denominator\r\n;","CHECK_NAME":"plausibleGender","CHECK_LEVEL":"CONCEPT","CHECK_DESCRIPTION":"For a CONCEPT_ID  4073700 (Transurethral laser prostatectomy), the number and percent of records associated with patients with an implausible gender (correct gender = Male).","CDM_TABLE_NAME":"PROCEDURE_OCCURRENCE","CDM_FIELD_NAME":"PROCEDURE_CONCEPT_ID","CONCEPT_ID":" 4073700","SQL_FILE":"concept_plausible_gender.sql","CATEGORY":"Plausibility","SUBCATEGORY":"Atemporal","CONTEXT":"Validation","checkId":3064,"FAILED":0,"THRESHOLD_VALUE":5,"_row":"20.227"},{"NUM_VIOLATED_ROWS":198,"PCT_VIOLATED_ROWS":0.0002,"NUM_DENOMINATOR_ROWS":980589,"EXECUTION_TIME":"1.242958 secs","QUERY_TEXT":"\r\n/*********\r\nCONCEPT LEVEL check:\r\nPLAUSIBLE_GENDER - number of records of a given concept which occur in person with implausible gender for that concept\r\n\r\nParameters used in this template:\r\ncdmDatabaseSchema = cdm_ibm_mdcd_v993.dbo\r\ncdmTableName = CONDITION_OCCURRENCE\r\ncdmFieldName = CONDITION_CONCEPT_ID\r\nconceptId =  4081648\r\nplausibleGender = Female\r\n\r\n**********/\r\n\r\n\r\nSELECT num_violated_rows, CASE WHEN denominator.num_rows = 0 THEN 0 ELSE 1.0*num_violated_rows/denominator.num_rows END AS pct_violated_rows, \r\n  denominator.num_rows as num_denominator_rows\r\nFROM\r\n(\r\n\tSELECT COUNT_BIG(*) AS num_violated_rows\r\n\tFROM\r\n\t(\r\n\t\tSELECT cdmTable.* \r\n\t\tFROM cdm_ibm_mdcd_v993.dbo.CONDITION_OCCURRENCE cdmTable\r\n\t\t\tINNER JOIN cdm_ibm_mdcd_v993.dbo.person p\r\n\t\t\tON cdmTable.person_id = p.person_id\r\n\t\t\t\r\n\t\t\t\r\n\t\t\t\r\n\t\tWHERE cdmTable.CONDITION_CONCEPT_ID =  4081648\r\n\t\tAND p.gender_concept_id <> 8532 \r\n\t) violated_rows\r\n) violated_row_count,\r\n( \r\n\tSELECT COUNT_BIG(*) AS num_rows\r\n\tFROM cdm_ibm_mdcd_v993.dbo.CONDITION_OCCURRENCE cdmTable\r\n\t\r\n\t\r\n\t\r\n\tWHERE CONDITION_CONCEPT_ID =  4081648\r\n) denominator\r\n;","CHECK_NAME":"plausibleGender","CHECK_LEVEL":"CONCEPT","CHECK_DESCRIPTION":"For a CONCEPT_ID  4081648 (Acute vaginitis), the number and percent of records associated with patients with an implausible gender (correct gender = Female).","CDM_TABLE_NAME":"CONDITION_OCCURRENCE","CDM_FIELD_NAME":"CONDITION_CONCEPT_ID","CONCEPT_ID":" 4081648","SQL_FILE":"concept_plausible_gender.sql","CATEGORY":"Plausibility","SUBCATEGORY":"Atemporal","CONTEXT":"Validation","checkId":3065,"FAILED":0,"THRESHOLD_VALUE":5,"_row":"20.228"},{"NUM_VIOLATED_ROWS":0,"PCT_VIOLATED_ROWS":0,"NUM_DENOMINATOR_ROWS":0,"EXECUTION_TIME":"0.908968 secs","QUERY_TEXT":"\r\n/*********\r\nCONCEPT LEVEL check:\r\nPLAUSIBLE_GENDER - number of records of a given concept which occur in person with implausible gender for that concept\r\n\r\nParameters used in this template:\r\ncdmDatabaseSchema = cdm_ibm_mdcd_v993.dbo\r\ncdmTableName = PROCEDURE_OCCURRENCE\r\ncdmFieldName = PROCEDURE_CONCEPT_ID\r\nconceptId =  4083772\r\nplausibleGender = Male\r\n\r\n**********/\r\n\r\n\r\nSELECT num_violated_rows, CASE WHEN denominator.num_rows = 0 THEN 0 ELSE 1.0*num_violated_rows/denominator.num_rows END AS pct_violated_rows, \r\n  denominator.num_rows as num_denominator_rows\r\nFROM\r\n(\r\n\tSELECT COUNT_BIG(*) AS num_violated_rows\r\n\tFROM\r\n\t(\r\n\t\tSELECT cdmTable.* \r\n\t\tFROM cdm_ibm_mdcd_v993.dbo.PROCEDURE_OCCURRENCE cdmTable\r\n\t\t\tINNER JOIN cdm_ibm_mdcd_v993.dbo.person p\r\n\t\t\tON cdmTable.person_id = p.person_id\r\n\t\t\t\r\n\t\t\t\r\n\t\t\t\r\n\t\tWHERE cdmTable.PROCEDURE_CONCEPT_ID =  4083772\r\n\t\tAND p.gender_concept_id <> 8507 \r\n\t) violated_rows\r\n) violated_row_count,\r\n( \r\n\tSELECT COUNT_BIG(*) AS num_rows\r\n\tFROM cdm_ibm_mdcd_v993.dbo.PROCEDURE_OCCURRENCE cdmTable\r\n\t\r\n\t\r\n\t\r\n\tWHERE PROCEDURE_CONCEPT_ID =  4083772\r\n) denominator\r\n;","CHECK_NAME":"plausibleGender","CHECK_LEVEL":"CONCEPT","CHECK_DESCRIPTION":"For a CONCEPT_ID  4083772 (Echography of scrotum and contents), the number and percent of records associated with patients with an implausible gender (correct gender = Male).","CDM_TABLE_NAME":"PROCEDURE_OCCURRENCE","CDM_FIELD_NAME":"PROCEDURE_CONCEPT_ID","CONCEPT_ID":" 4083772","SQL_FILE":"concept_plausible_gender.sql","CATEGORY":"Plausibility","SUBCATEGORY":"Atemporal","CONTEXT":"Validation","checkId":3066,"FAILED":0,"THRESHOLD_VALUE":5,"_row":"20.229"},{"NUM_VIOLATED_ROWS":2,"PCT_VIOLATED_ROWS":0.0002,"NUM_DENOMINATOR_ROWS":8825,"EXECUTION_TIME":"0.857971 secs","QUERY_TEXT":"\r\n/*********\r\nCONCEPT LEVEL check:\r\nPLAUSIBLE_GENDER - number of records of a given concept which occur in person with implausible gender for that concept\r\n\r\nParameters used in this template:\r\ncdmDatabaseSchema = cdm_ibm_mdcd_v993.dbo\r\ncdmTableName = CONDITION_OCCURRENCE\r\ncdmFieldName = CONDITION_CONCEPT_ID\r\nconceptId =  4090039\r\nplausibleGender = Male\r\n\r\n**********/\r\n\r\n\r\nSELECT num_violated_rows, CASE WHEN denominator.num_rows = 0 THEN 0 ELSE 1.0*num_violated_rows/denominator.num_rows END AS pct_violated_rows, \r\n  denominator.num_rows as num_denominator_rows\r\nFROM\r\n(\r\n\tSELECT COUNT_BIG(*) AS num_violated_rows\r\n\tFROM\r\n\t(\r\n\t\tSELECT cdmTable.* \r\n\t\tFROM cdm_ibm_mdcd_v993.dbo.CONDITION_OCCURRENCE cdmTable\r\n\t\t\tINNER JOIN cdm_ibm_mdcd_v993.dbo.person p\r\n\t\t\tON cdmTable.person_id = p.person_id\r\n\t\t\t\r\n\t\t\t\r\n\t\t\t\r\n\t\tWHERE cdmTable.CONDITION_CONCEPT_ID =  4090039\r\n\t\tAND p.gender_concept_id <> 8507 \r\n\t) violated_rows\r\n) violated_row_count,\r\n( \r\n\tSELECT COUNT_BIG(*) AS num_rows\r\n\tFROM cdm_ibm_mdcd_v993.dbo.CONDITION_OCCURRENCE cdmTable\r\n\t\r\n\t\r\n\t\r\n\tWHERE CONDITION_CONCEPT_ID =  4090039\r\n) denominator\r\n;","CHECK_NAME":"plausibleGender","CHECK_LEVEL":"CONCEPT","CHECK_DESCRIPTION":"For a CONCEPT_ID  4090039 (Penile arterial insufficiency), the number and percent of records associated with patients with an implausible gender (correct gender = Male).","CDM_TABLE_NAME":"CONDITION_OCCURRENCE","CDM_FIELD_NAME":"CONDITION_CONCEPT_ID","CONCEPT_ID":" 4090039","SQL_FILE":"concept_plausible_gender.sql","CATEGORY":"Plausibility","SUBCATEGORY":"Atemporal","CONTEXT":"Validation","checkId":3067,"FAILED":0,"THRESHOLD_VALUE":5,"_row":"20.230"},{"NUM_VIOLATED_ROWS":1,"PCT_VIOLATED_ROWS":0.0001,"NUM_DENOMINATOR_ROWS":14574,"EXECUTION_TIME":"0.730986 secs","QUERY_TEXT":"\r\n/*********\r\nCONCEPT LEVEL check:\r\nPLAUSIBLE_GENDER - number of records of a given concept which occur in person with implausible gender for that concept\r\n\r\nParameters used in this template:\r\ncdmDatabaseSchema = cdm_ibm_mdcd_v993.dbo\r\ncdmTableName = CONDITION_OCCURRENCE\r\ncdmFieldName = CONDITION_CONCEPT_ID\r\nconceptId =  4092515\r\nplausibleGender = Female\r\n\r\n**********/\r\n\r\n\r\nSELECT num_violated_rows, CASE WHEN denominator.num_rows = 0 THEN 0 ELSE 1.0*num_violated_rows/denominator.num_rows END AS pct_violated_rows, \r\n  denominator.num_rows as num_denominator_rows\r\nFROM\r\n(\r\n\tSELECT COUNT_BIG(*) AS num_violated_rows\r\n\tFROM\r\n\t(\r\n\t\tSELECT cdmTable.* \r\n\t\tFROM cdm_ibm_mdcd_v993.dbo.CONDITION_OCCURRENCE cdmTable\r\n\t\t\tINNER JOIN cdm_ibm_mdcd_v993.dbo.person p\r\n\t\t\tON cdmTable.person_id = p.person_id\r\n\t\t\t\r\n\t\t\t\r\n\t\t\t\r\n\t\tWHERE cdmTable.CONDITION_CONCEPT_ID =  4092515\r\n\t\tAND p.gender_concept_id <> 8532 \r\n\t) violated_rows\r\n) violated_row_count,\r\n( \r\n\tSELECT COUNT_BIG(*) AS num_rows\r\n\tFROM cdm_ibm_mdcd_v993.dbo.CONDITION_OCCURRENCE cdmTable\r\n\t\r\n\t\r\n\t\r\n\tWHERE CONDITION_CONCEPT_ID =  4092515\r\n) denominator\r\n;","CHECK_NAME":"plausibleGender","CHECK_LEVEL":"CONCEPT","CHECK_DESCRIPTION":"For a CONCEPT_ID  4092515 (Malignant neoplasm, overlapping lesion of cervix uteri), the number and percent of records associated with patients with an implausible gender (correct gender = Female).","CDM_TABLE_NAME":"CONDITION_OCCURRENCE","CDM_FIELD_NAME":"CONDITION_CONCEPT_ID","CONCEPT_ID":" 4092515","SQL_FILE":"concept_plausible_gender.sql","CATEGORY":"Plausibility","SUBCATEGORY":"Atemporal","CONTEXT":"Validation","checkId":3068,"FAILED":0,"THRESHOLD_VALUE":5,"_row":"20.231"},{"NUM_VIOLATED_ROWS":0,"PCT_VIOLATED_ROWS":0,"NUM_DENOMINATOR_ROWS":0,"EXECUTION_TIME":"0.837951 secs","QUERY_TEXT":"\r\n/*********\r\nCONCEPT LEVEL check:\r\nPLAUSIBLE_GENDER - number of records of a given concept which occur in person with implausible gender for that concept\r\n\r\nParameters used in this template:\r\ncdmDatabaseSchema = cdm_ibm_mdcd_v993.dbo\r\ncdmTableName = CONDITION_OCCURRENCE\r\ncdmFieldName = CONDITION_CONCEPT_ID\r\nconceptId =  4093346\r\nplausibleGender = Male\r\n\r\n**********/\r\n\r\n\r\nSELECT num_violated_rows, CASE WHEN denominator.num_rows = 0 THEN 0 ELSE 1.0*num_violated_rows/denominator.num_rows END AS pct_violated_rows, \r\n  denominator.num_rows as num_denominator_rows\r\nFROM\r\n(\r\n\tSELECT COUNT_BIG(*) AS num_violated_rows\r\n\tFROM\r\n\t(\r\n\t\tSELECT cdmTable.* \r\n\t\tFROM cdm_ibm_mdcd_v993.dbo.CONDITION_OCCURRENCE cdmTable\r\n\t\t\tINNER JOIN cdm_ibm_mdcd_v993.dbo.person p\r\n\t\t\tON cdmTable.person_id = p.person_id\r\n\t\t\t\r\n\t\t\t\r\n\t\t\t\r\n\t\tWHERE cdmTable.CONDITION_CONCEPT_ID =  4093346\r\n\t\tAND p.gender_concept_id <> 8507 \r\n\t) violated_rows\r\n) violated_row_count,\r\n( \r\n\tSELECT COUNT_BIG(*) AS num_rows\r\n\tFROM cdm_ibm_mdcd_v993.dbo.CONDITION_OCCURRENCE cdmTable\r\n\t\r\n\t\r\n\t\r\n\tWHERE CONDITION_CONCEPT_ID =  4093346\r\n) denominator\r\n;","CHECK_NAME":"plausibleGender","CHECK_LEVEL":"CONCEPT","CHECK_DESCRIPTION":"For a CONCEPT_ID  4093346 (Large prostate), the number and percent of records associated with patients with an implausible gender (correct gender = Male).","CDM_TABLE_NAME":"CONDITION_OCCURRENCE","CDM_FIELD_NAME":"CONDITION_CONCEPT_ID","CONCEPT_ID":" 4093346","SQL_FILE":"concept_plausible_gender.sql","CATEGORY":"Plausibility","SUBCATEGORY":"Atemporal","CONTEXT":"Validation","checkId":3069,"FAILED":0,"THRESHOLD_VALUE":5,"_row":"20.232"},{"NUM_VIOLATED_ROWS":0,"PCT_VIOLATED_ROWS":0,"NUM_DENOMINATOR_ROWS":0,"EXECUTION_TIME":"13.198639 secs","QUERY_TEXT":"\r\n/*********\r\nCONCEPT LEVEL check:\r\nPLAUSIBLE_GENDER - number of records of a given concept which occur in person with implausible gender for that concept\r\n\r\nParameters used in this template:\r\ncdmDatabaseSchema = cdm_ibm_mdcd_v993.dbo\r\ncdmTableName = CONDITION_OCCURRENCE\r\ncdmFieldName = CONDITION_CONCEPT_ID\r\nconceptId =  4095940\r\nplausibleGender = Female\r\n\r\n**********/\r\n\r\n\r\nSELECT num_violated_rows, CASE WHEN denominator.num_rows = 0 THEN 0 ELSE 1.0*num_violated_rows/denominator.num_rows END AS pct_violated_rows, \r\n  denominator.num_rows as num_denominator_rows\r\nFROM\r\n(\r\n\tSELECT COUNT_BIG(*) AS num_violated_rows\r\n\tFROM\r\n\t(\r\n\t\tSELECT cdmTable.* \r\n\t\tFROM cdm_ibm_mdcd_v993.dbo.CONDITION_OCCURRENCE cdmTable\r\n\t\t\tINNER JOIN cdm_ibm_mdcd_v993.dbo.person p\r\n\t\t\tON cdmTable.person_id = p.person_id\r\n\t\t\t\r\n\t\t\t\r\n\t\t\t\r\n\t\tWHERE cdmTable.CONDITION_CONCEPT_ID =  4095940\r\n\t\tAND p.gender_concept_id <> 8532 \r\n\t) violated_rows\r\n) violated_row_count,\r\n( \r\n\tSELECT COUNT_BIG(*) AS num_rows\r\n\tFROM cdm_ibm_mdcd_v993.dbo.CONDITION_OCCURRENCE cdmTable\r\n\t\r\n\t\r\n\t\r\n\tWHERE CONDITION_CONCEPT_ID =  4095940\r\n) denominator\r\n;","CHECK_NAME":"plausibleGender","CHECK_LEVEL":"CONCEPT","CHECK_DESCRIPTION":"For a CONCEPT_ID  4095940 (Finding of pattern of menstrual cycle), the number and percent of records associated with patients with an implausible gender (correct gender = Female).","CDM_TABLE_NAME":"CONDITION_OCCURRENCE","CDM_FIELD_NAME":"CONDITION_CONCEPT_ID","CONCEPT_ID":" 4095940","SQL_FILE":"concept_plausible_gender.sql","CATEGORY":"Plausibility","SUBCATEGORY":"Atemporal","CONTEXT":"Validation","checkId":3070,"FAILED":0,"THRESHOLD_VALUE":5,"_row":"20.233"},{"NUM_VIOLATED_ROWS":1,"PCT_VIOLATED_ROWS":0.0006,"NUM_DENOMINATOR_ROWS":1740,"EXECUTION_TIME":"0.804985 secs","QUERY_TEXT":"\r\n/*********\r\nCONCEPT LEVEL check:\r\nPLAUSIBLE_GENDER - number of records of a given concept which occur in person with implausible gender for that concept\r\n\r\nParameters used in this template:\r\ncdmDatabaseSchema = cdm_ibm_mdcd_v993.dbo\r\ncdmTableName = PROCEDURE_OCCURRENCE\r\ncdmFieldName = PROCEDURE_CONCEPT_ID\r\nconceptId =  4096783\r\nplausibleGender = Male\r\n\r\n**********/\r\n\r\n\r\nSELECT num_violated_rows, CASE WHEN denominator.num_rows = 0 THEN 0 ELSE 1.0*num_violated_rows/denominator.num_rows END AS pct_violated_rows, \r\n  denominator.num_rows as num_denominator_rows\r\nFROM\r\n(\r\n\tSELECT COUNT_BIG(*) AS num_violated_rows\r\n\tFROM\r\n\t(\r\n\t\tSELECT cdmTable.* \r\n\t\tFROM cdm_ibm_mdcd_v993.dbo.PROCEDURE_OCCURRENCE cdmTable\r\n\t\t\tINNER JOIN cdm_ibm_mdcd_v993.dbo.person p\r\n\t\t\tON cdmTable.person_id = p.person_id\r\n\t\t\t\r\n\t\t\t\r\n\t\t\t\r\n\t\tWHERE cdmTable.PROCEDURE_CONCEPT_ID =  4096783\r\n\t\tAND p.gender_concept_id <> 8507 \r\n\t) violated_rows\r\n) violated_row_count,\r\n( \r\n\tSELECT COUNT_BIG(*) AS num_rows\r\n\tFROM cdm_ibm_mdcd_v993.dbo.PROCEDURE_OCCURRENCE cdmTable\r\n\t\r\n\t\r\n\t\r\n\tWHERE PROCEDURE_CONCEPT_ID =  4096783\r\n) denominator\r\n;","CHECK_NAME":"plausibleGender","CHECK_LEVEL":"CONCEPT","CHECK_DESCRIPTION":"For a CONCEPT_ID  4096783 (Radical prostatectomy), the number and percent of records associated with patients with an implausible gender (correct gender = Male).","CDM_TABLE_NAME":"PROCEDURE_OCCURRENCE","CDM_FIELD_NAME":"PROCEDURE_CONCEPT_ID","CONCEPT_ID":" 4096783","SQL_FILE":"concept_plausible_gender.sql","CATEGORY":"Plausibility","SUBCATEGORY":"Atemporal","CONTEXT":"Validation","checkId":3071,"FAILED":0,"THRESHOLD_VALUE":5,"_row":"20.234"},{"NUM_VIOLATED_ROWS":0,"PCT_VIOLATED_ROWS":0,"NUM_DENOMINATOR_ROWS":0,"EXECUTION_TIME":"5.614842 secs","QUERY_TEXT":"\r\n/*********\r\nCONCEPT LEVEL check:\r\nPLAUSIBLE_GENDER - number of records of a given concept which occur in person with implausible gender for that concept\r\n\r\nParameters used in this template:\r\ncdmDatabaseSchema = cdm_ibm_mdcd_v993.dbo\r\ncdmTableName = CONDITION_OCCURRENCE\r\ncdmFieldName = CONDITION_CONCEPT_ID\r\nconceptId =  4109081\r\nplausibleGender = Male\r\n\r\n**********/\r\n\r\n\r\nSELECT num_violated_rows, CASE WHEN denominator.num_rows = 0 THEN 0 ELSE 1.0*num_violated_rows/denominator.num_rows END AS pct_violated_rows, \r\n  denominator.num_rows as num_denominator_rows\r\nFROM\r\n(\r\n\tSELECT COUNT_BIG(*) AS num_violated_rows\r\n\tFROM\r\n\t(\r\n\t\tSELECT cdmTable.* \r\n\t\tFROM cdm_ibm_mdcd_v993.dbo.CONDITION_OCCURRENCE cdmTable\r\n\t\t\tINNER JOIN cdm_ibm_mdcd_v993.dbo.person p\r\n\t\t\tON cdmTable.person_id = p.person_id\r\n\t\t\t\r\n\t\t\t\r\n\t\t\t\r\n\t\tWHERE cdmTable.CONDITION_CONCEPT_ID =  4109081\r\n\t\tAND p.gender_concept_id <> 8507 \r\n\t) violated_rows\r\n) violated_row_count,\r\n( \r\n\tSELECT COUNT_BIG(*) AS num_rows\r\n\tFROM cdm_ibm_mdcd_v993.dbo.CONDITION_OCCURRENCE cdmTable\r\n\t\r\n\t\r\n\t\r\n\tWHERE CONDITION_CONCEPT_ID =  4109081\r\n) denominator\r\n;","CHECK_NAME":"plausibleGender","CHECK_LEVEL":"CONCEPT","CHECK_DESCRIPTION":"For a CONCEPT_ID  4109081 (Pain in penis), the number and percent of records associated with patients with an implausible gender (correct gender = Male).","CDM_TABLE_NAME":"CONDITION_OCCURRENCE","CDM_FIELD_NAME":"CONDITION_CONCEPT_ID","CONCEPT_ID":" 4109081","SQL_FILE":"concept_plausible_gender.sql","CATEGORY":"Plausibility","SUBCATEGORY":"Atemporal","CONTEXT":"Validation","checkId":3072,"FAILED":0,"THRESHOLD_VALUE":5,"_row":"20.235"},{"NUM_VIOLATED_ROWS":1,"PCT_VIOLATED_ROWS":0.0094,"NUM_DENOMINATOR_ROWS":106,"EXECUTION_TIME":"2.184943 secs","QUERY_TEXT":"\r\n/*********\r\nCONCEPT LEVEL check:\r\nPLAUSIBLE_GENDER - number of records of a given concept which occur in person with implausible gender for that concept\r\n\r\nParameters used in this template:\r\ncdmDatabaseSchema = cdm_ibm_mdcd_v993.dbo\r\ncdmTableName = PROCEDURE_OCCURRENCE\r\ncdmFieldName = PROCEDURE_CONCEPT_ID\r\nconceptId =  4127886\r\nplausibleGender = Female\r\n\r\n**********/\r\n\r\n\r\nSELECT num_violated_rows, CASE WHEN denominator.num_rows = 0 THEN 0 ELSE 1.0*num_violated_rows/denominator.num_rows END AS pct_violated_rows, \r\n  denominator.num_rows as num_denominator_rows\r\nFROM\r\n(\r\n\tSELECT COUNT_BIG(*) AS num_violated_rows\r\n\tFROM\r\n\t(\r\n\t\tSELECT cdmTable.* \r\n\t\tFROM cdm_ibm_mdcd_v993.dbo.PROCEDURE_OCCURRENCE cdmTable\r\n\t\t\tINNER JOIN cdm_ibm_mdcd_v993.dbo.person p\r\n\t\t\tON cdmTable.person_id = p.person_id\r\n\t\t\t\r\n\t\t\t\r\n\t\t\t\r\n\t\tWHERE cdmTable.PROCEDURE_CONCEPT_ID =  4127886\r\n\t\tAND p.gender_concept_id <> 8532 \r\n\t) violated_rows\r\n) violated_row_count,\r\n( \r\n\tSELECT COUNT_BIG(*) AS num_rows\r\n\tFROM cdm_ibm_mdcd_v993.dbo.PROCEDURE_OCCURRENCE cdmTable\r\n\t\r\n\t\r\n\t\r\n\tWHERE PROCEDURE_CONCEPT_ID =  4127886\r\n) denominator\r\n;","CHECK_NAME":"plausibleGender","CHECK_LEVEL":"CONCEPT","CHECK_DESCRIPTION":"For a CONCEPT_ID  4127886 (Hysterectomy), the number and percent of records associated with patients with an implausible gender (correct gender = Female).","CDM_TABLE_NAME":"PROCEDURE_OCCURRENCE","CDM_FIELD_NAME":"PROCEDURE_CONCEPT_ID","CONCEPT_ID":" 4127886","SQL_FILE":"concept_plausible_gender.sql","CATEGORY":"Plausibility","SUBCATEGORY":"Atemporal","CONTEXT":"Validation","checkId":3073,"FAILED":0,"THRESHOLD_VALUE":5,"_row":"20.236"},{"NUM_VIOLATED_ROWS":102,"PCT_VIOLATED_ROWS":0.0015,"NUM_DENOMINATOR_ROWS":69422,"EXECUTION_TIME":"2.432925 secs","QUERY_TEXT":"\r\n/*********\r\nCONCEPT LEVEL check:\r\nPLAUSIBLE_GENDER - number of records of a given concept which occur in person with implausible gender for that concept\r\n\r\nParameters used in this template:\r\ncdmDatabaseSchema = cdm_ibm_mdcd_v993.dbo\r\ncdmTableName = CONDITION_OCCURRENCE\r\ncdmFieldName = CONDITION_CONCEPT_ID\r\nconceptId =  4128329\r\nplausibleGender = Female\r\n\r\n**********/\r\n\r\n\r\nSELECT num_violated_rows, CASE WHEN denominator.num_rows = 0 THEN 0 ELSE 1.0*num_violated_rows/denominator.num_rows END AS pct_violated_rows, \r\n  denominator.num_rows as num_denominator_rows\r\nFROM\r\n(\r\n\tSELECT COUNT_BIG(*) AS num_violated_rows\r\n\tFROM\r\n\t(\r\n\t\tSELECT cdmTable.* \r\n\t\tFROM cdm_ibm_mdcd_v993.dbo.CONDITION_OCCURRENCE cdmTable\r\n\t\t\tINNER JOIN cdm_ibm_mdcd_v993.dbo.person p\r\n\t\t\tON cdmTable.person_id = p.person_id\r\n\t\t\t\r\n\t\t\t\r\n\t\t\t\r\n\t\tWHERE cdmTable.CONDITION_CONCEPT_ID =  4128329\r\n\t\tAND p.gender_concept_id <> 8532 \r\n\t) violated_rows\r\n) violated_row_count,\r\n( \r\n\tSELECT COUNT_BIG(*) AS num_rows\r\n\tFROM cdm_ibm_mdcd_v993.dbo.CONDITION_OCCURRENCE cdmTable\r\n\t\r\n\t\r\n\t\r\n\tWHERE CONDITION_CONCEPT_ID =  4128329\r\n) denominator\r\n;","CHECK_NAME":"plausibleGender","CHECK_LEVEL":"CONCEPT","CHECK_DESCRIPTION":"For a CONCEPT_ID  4128329 (Menopause present), the number and percent of records associated with patients with an implausible gender (correct gender = Female).","CDM_TABLE_NAME":"CONDITION_OCCURRENCE","CDM_FIELD_NAME":"CONDITION_CONCEPT_ID","CONCEPT_ID":" 4128329","SQL_FILE":"concept_plausible_gender.sql","CATEGORY":"Plausibility","SUBCATEGORY":"Atemporal","CONTEXT":"Validation","checkId":3074,"FAILED":0,"THRESHOLD_VALUE":5,"_row":"20.237"},{"NUM_VIOLATED_ROWS":19,"PCT_VIOLATED_ROWS":0.001,"NUM_DENOMINATOR_ROWS":18678,"EXECUTION_TIME":"3.879896 secs","QUERY_TEXT":"\r\n/*********\r\nCONCEPT LEVEL check:\r\nPLAUSIBLE_GENDER - number of records of a given concept which occur in person with implausible gender for that concept\r\n\r\nParameters used in this template:\r\ncdmDatabaseSchema = cdm_ibm_mdcd_v993.dbo\r\ncdmTableName = CONDITION_OCCURRENCE\r\ncdmFieldName = CONDITION_CONCEPT_ID\r\nconceptId =  4129155\r\nplausibleGender = Female\r\n\r\n**********/\r\n\r\n\r\nSELECT num_violated_rows, CASE WHEN denominator.num_rows = 0 THEN 0 ELSE 1.0*num_violated_rows/denominator.num_rows END AS pct_violated_rows, \r\n  denominator.num_rows as num_denominator_rows\r\nFROM\r\n(\r\n\tSELECT COUNT_BIG(*) AS num_violated_rows\r\n\tFROM\r\n\t(\r\n\t\tSELECT cdmTable.* \r\n\t\tFROM cdm_ibm_mdcd_v993.dbo.CONDITION_OCCURRENCE cdmTable\r\n\t\t\tINNER JOIN cdm_ibm_mdcd_v993.dbo.person p\r\n\t\t\tON cdmTable.person_id = p.person_id\r\n\t\t\t\r\n\t\t\t\r\n\t\t\t\r\n\t\tWHERE cdmTable.CONDITION_CONCEPT_ID =  4129155\r\n\t\tAND p.gender_concept_id <> 8532 \r\n\t) violated_rows\r\n) violated_row_count,\r\n( \r\n\tSELECT COUNT_BIG(*) AS num_rows\r\n\tFROM cdm_ibm_mdcd_v993.dbo.CONDITION_OCCURRENCE cdmTable\r\n\t\r\n\t\r\n\t\r\n\tWHERE CONDITION_CONCEPT_ID =  4129155\r\n) denominator\r\n;","CHECK_NAME":"plausibleGender","CHECK_LEVEL":"CONCEPT","CHECK_DESCRIPTION":"For a CONCEPT_ID  4129155 (Vaginal bleeding), the number and percent of records associated with patients with an implausible gender (correct gender = Female).","CDM_TABLE_NAME":"CONDITION_OCCURRENCE","CDM_FIELD_NAME":"CONDITION_CONCEPT_ID","CONCEPT_ID":" 4129155","SQL_FILE":"concept_plausible_gender.sql","CATEGORY":"Plausibility","SUBCATEGORY":"Atemporal","CONTEXT":"Validation","checkId":3075,"FAILED":0,"THRESHOLD_VALUE":5,"_row":"20.238"},{"NUM_VIOLATED_ROWS":4,"PCT_VIOLATED_ROWS":0.0006,"NUM_DENOMINATOR_ROWS":6608,"EXECUTION_TIME":"3.003918 secs","QUERY_TEXT":"\r\n/*********\r\nCONCEPT LEVEL check:\r\nPLAUSIBLE_GENDER - number of records of a given concept which occur in person with implausible gender for that concept\r\n\r\nParameters used in this template:\r\ncdmDatabaseSchema = cdm_ibm_mdcd_v993.dbo\r\ncdmTableName = PROCEDURE_OCCURRENCE\r\ncdmFieldName = PROCEDURE_CONCEPT_ID\r\nconceptId =  4138738\r\nplausibleGender = Female\r\n\r\n**********/\r\n\r\n\r\nSELECT num_violated_rows, CASE WHEN denominator.num_rows = 0 THEN 0 ELSE 1.0*num_violated_rows/denominator.num_rows END AS pct_violated_rows, \r\n  denominator.num_rows as num_denominator_rows\r\nFROM\r\n(\r\n\tSELECT COUNT_BIG(*) AS num_violated_rows\r\n\tFROM\r\n\t(\r\n\t\tSELECT cdmTable.* \r\n\t\tFROM cdm_ibm_mdcd_v993.dbo.PROCEDURE_OCCURRENCE cdmTable\r\n\t\t\tINNER JOIN cdm_ibm_mdcd_v993.dbo.person p\r\n\t\t\tON cdmTable.person_id = p.person_id\r\n\t\t\t\r\n\t\t\t\r\n\t\t\t\r\n\t\tWHERE cdmTable.PROCEDURE_CONCEPT_ID =  4138738\r\n\t\tAND p.gender_concept_id <> 8532 \r\n\t) violated_rows\r\n) violated_row_count,\r\n( \r\n\tSELECT COUNT_BIG(*) AS num_rows\r\n\tFROM cdm_ibm_mdcd_v993.dbo.PROCEDURE_OCCURRENCE cdmTable\r\n\t\r\n\t\r\n\t\r\n\tWHERE PROCEDURE_CONCEPT_ID =  4138738\r\n) denominator\r\n;","CHECK_NAME":"plausibleGender","CHECK_LEVEL":"CONCEPT","CHECK_DESCRIPTION":"For a CONCEPT_ID  4138738 (Vaginal hysterectomy), the number and percent of records associated with patients with an implausible gender (correct gender = Female).","CDM_TABLE_NAME":"PROCEDURE_OCCURRENCE","CDM_FIELD_NAME":"PROCEDURE_CONCEPT_ID","CONCEPT_ID":" 4138738","SQL_FILE":"concept_plausible_gender.sql","CATEGORY":"Plausibility","SUBCATEGORY":"Atemporal","CONTEXT":"Validation","checkId":3076,"FAILED":0,"THRESHOLD_VALUE":5,"_row":"20.239"},{"NUM_VIOLATED_ROWS":7,"PCT_VIOLATED_ROWS":0.0003,"NUM_DENOMINATOR_ROWS":24265,"EXECUTION_TIME":"3.795904 secs","QUERY_TEXT":"\r\n/*********\r\nCONCEPT LEVEL check:\r\nPLAUSIBLE_GENDER - number of records of a given concept which occur in person with implausible gender for that concept\r\n\r\nParameters used in this template:\r\ncdmDatabaseSchema = cdm_ibm_mdcd_v993.dbo\r\ncdmTableName = CONDITION_OCCURRENCE\r\ncdmFieldName = CONDITION_CONCEPT_ID\r\nconceptId =  4140828\r\nplausibleGender = Female\r\n\r\n**********/\r\n\r\n\r\nSELECT num_violated_rows, CASE WHEN denominator.num_rows = 0 THEN 0 ELSE 1.0*num_violated_rows/denominator.num_rows END AS pct_violated_rows, \r\n  denominator.num_rows as num_denominator_rows\r\nFROM\r\n(\r\n\tSELECT COUNT_BIG(*) AS num_violated_rows\r\n\tFROM\r\n\t(\r\n\t\tSELECT cdmTable.* \r\n\t\tFROM cdm_ibm_mdcd_v993.dbo.CONDITION_OCCURRENCE cdmTable\r\n\t\t\tINNER JOIN cdm_ibm_mdcd_v993.dbo.person p\r\n\t\t\tON cdmTable.person_id = p.person_id\r\n\t\t\t\r\n\t\t\t\r\n\t\t\t\r\n\t\tWHERE cdmTable.CONDITION_CONCEPT_ID =  4140828\r\n\t\tAND p.gender_concept_id <> 8532 \r\n\t) violated_rows\r\n) violated_row_count,\r\n( \r\n\tSELECT COUNT_BIG(*) AS num_rows\r\n\tFROM cdm_ibm_mdcd_v993.dbo.CONDITION_OCCURRENCE cdmTable\r\n\t\r\n\t\r\n\t\r\n\tWHERE CONDITION_CONCEPT_ID =  4140828\r\n) denominator\r\n;","CHECK_NAME":"plausibleGender","CHECK_LEVEL":"CONCEPT","CHECK_DESCRIPTION":"For a CONCEPT_ID  4140828 (Acute vulvitis), the number and percent of records associated with patients with an implausible gender (correct gender = Female).","CDM_TABLE_NAME":"CONDITION_OCCURRENCE","CDM_FIELD_NAME":"CONDITION_CONCEPT_ID","CONCEPT_ID":" 4140828","SQL_FILE":"concept_plausible_gender.sql","CATEGORY":"Plausibility","SUBCATEGORY":"Atemporal","CONTEXT":"Validation","checkId":3077,"FAILED":0,"THRESHOLD_VALUE":5,"_row":"20.240"},{"NUM_VIOLATED_ROWS":40,"PCT_VIOLATED_ROWS":0.0156,"NUM_DENOMINATOR_ROWS":2560,"EXECUTION_TIME":"3.535900 secs","QUERY_TEXT":"\r\n/*********\r\nCONCEPT LEVEL check:\r\nPLAUSIBLE_GENDER - number of records of a given concept which occur in person with implausible gender for that concept\r\n\r\nParameters used in this template:\r\ncdmDatabaseSchema = cdm_ibm_mdcd_v993.dbo\r\ncdmTableName = PROCEDURE_OCCURRENCE\r\ncdmFieldName = PROCEDURE_CONCEPT_ID\r\nconceptId =  4141940\r\nplausibleGender = Female\r\n\r\n**********/\r\n\r\n\r\nSELECT num_violated_rows, CASE WHEN denominator.num_rows = 0 THEN 0 ELSE 1.0*num_violated_rows/denominator.num_rows END AS pct_violated_rows, \r\n  denominator.num_rows as num_denominator_rows\r\nFROM\r\n(\r\n\tSELECT COUNT_BIG(*) AS num_violated_rows\r\n\tFROM\r\n\t(\r\n\t\tSELECT cdmTable.* \r\n\t\tFROM cdm_ibm_mdcd_v993.dbo.PROCEDURE_OCCURRENCE cdmTable\r\n\t\t\tINNER JOIN cdm_ibm_mdcd_v993.dbo.person p\r\n\t\t\tON cdmTable.person_id = p.person_id\r\n\t\t\t\r\n\t\t\t\r\n\t\t\t\r\n\t\tWHERE cdmTable.PROCEDURE_CONCEPT_ID =  4141940\r\n\t\tAND p.gender_concept_id <> 8532 \r\n\t) violated_rows\r\n) violated_row_count,\r\n( \r\n\tSELECT COUNT_BIG(*) AS num_rows\r\n\tFROM cdm_ibm_mdcd_v993.dbo.PROCEDURE_OCCURRENCE cdmTable\r\n\t\r\n\t\r\n\t\r\n\tWHERE PROCEDURE_CONCEPT_ID =  4141940\r\n) denominator\r\n;","CHECK_NAME":"plausibleGender","CHECK_LEVEL":"CONCEPT","CHECK_DESCRIPTION":"For a CONCEPT_ID  4141940 (Endometrial ablation), the number and percent of records associated with patients with an implausible gender (correct gender = Female).","CDM_TABLE_NAME":"PROCEDURE_OCCURRENCE","CDM_FIELD_NAME":"PROCEDURE_CONCEPT_ID","CONCEPT_ID":" 4141940","SQL_FILE":"concept_plausible_gender.sql","CATEGORY":"Plausibility","SUBCATEGORY":"Atemporal","CONTEXT":"Validation","checkId":3078,"FAILED":0,"THRESHOLD_VALUE":5,"_row":"20.241"},{"NUM_VIOLATED_ROWS":34,"PCT_VIOLATED_ROWS":0.0493,"NUM_DENOMINATOR_ROWS":689,"EXECUTION_TIME":"5.651843 secs","QUERY_TEXT":"\r\n/*********\r\nCONCEPT LEVEL check:\r\nPLAUSIBLE_GENDER - number of records of a given concept which occur in person with implausible gender for that concept\r\n\r\nParameters used in this template:\r\ncdmDatabaseSchema = cdm_ibm_mdcd_v993.dbo\r\ncdmTableName = CONDITION_OCCURRENCE\r\ncdmFieldName = CONDITION_CONCEPT_ID\r\nconceptId =  4143116\r\nplausibleGender = Male\r\n\r\n**********/\r\n\r\n\r\nSELECT num_violated_rows, CASE WHEN denominator.num_rows = 0 THEN 0 ELSE 1.0*num_violated_rows/denominator.num_rows END AS pct_violated_rows, \r\n  denominator.num_rows as num_denominator_rows\r\nFROM\r\n(\r\n\tSELECT COUNT_BIG(*) AS num_violated_rows\r\n\tFROM\r\n\t(\r\n\t\tSELECT cdmTable.* \r\n\t\tFROM cdm_ibm_mdcd_v993.dbo.CONDITION_OCCURRENCE cdmTable\r\n\t\t\tINNER JOIN cdm_ibm_mdcd_v993.dbo.person p\r\n\t\t\tON cdmTable.person_id = p.person_id\r\n\t\t\t\r\n\t\t\t\r\n\t\t\t\r\n\t\tWHERE cdmTable.CONDITION_CONCEPT_ID =  4143116\r\n\t\tAND p.gender_concept_id <> 8507 \r\n\t) violated_rows\r\n) violated_row_count,\r\n( \r\n\tSELECT COUNT_BIG(*) AS num_rows\r\n\tFROM cdm_ibm_mdcd_v993.dbo.CONDITION_OCCURRENCE cdmTable\r\n\t\r\n\t\r\n\t\r\n\tWHERE CONDITION_CONCEPT_ID =  4143116\r\n) denominator\r\n;","CHECK_NAME":"plausibleGender","CHECK_LEVEL":"CONCEPT","CHECK_DESCRIPTION":"For a CONCEPT_ID  4143116 (Azoospermia), the number and percent of records associated with patients with an implausible gender (correct gender = Male).","CDM_TABLE_NAME":"CONDITION_OCCURRENCE","CDM_FIELD_NAME":"CONDITION_CONCEPT_ID","CONCEPT_ID":" 4143116","SQL_FILE":"concept_plausible_gender.sql","CATEGORY":"Plausibility","SUBCATEGORY":"Atemporal","CONTEXT":"Validation","checkId":3079,"FAILED":0,"THRESHOLD_VALUE":5,"_row":"20.242"},{"NUM_VIOLATED_ROWS":20,"PCT_VIOLATED_ROWS":0.0173,"NUM_DENOMINATOR_ROWS":1153,"EXECUTION_TIME":"0.886968 secs","QUERY_TEXT":"\r\n/*********\r\nCONCEPT LEVEL check:\r\nPLAUSIBLE_GENDER - number of records of a given concept which occur in person with implausible gender for that concept\r\n\r\nParameters used in this template:\r\ncdmDatabaseSchema = cdm_ibm_mdcd_v993.dbo\r\ncdmTableName = PROCEDURE_OCCURRENCE\r\ncdmFieldName = PROCEDURE_CONCEPT_ID\r\nconceptId =  4146777\r\nplausibleGender = Female\r\n\r\n**********/\r\n\r\n\r\nSELECT num_violated_rows, CASE WHEN denominator.num_rows = 0 THEN 0 ELSE 1.0*num_violated_rows/denominator.num_rows END AS pct_violated_rows, \r\n  denominator.num_rows as num_denominator_rows\r\nFROM\r\n(\r\n\tSELECT COUNT_BIG(*) AS num_violated_rows\r\n\tFROM\r\n\t(\r\n\t\tSELECT cdmTable.* \r\n\t\tFROM cdm_ibm_mdcd_v993.dbo.PROCEDURE_OCCURRENCE cdmTable\r\n\t\t\tINNER JOIN cdm_ibm_mdcd_v993.dbo.person p\r\n\t\t\tON cdmTable.person_id = p.person_id\r\n\t\t\t\r\n\t\t\t\r\n\t\t\t\r\n\t\tWHERE cdmTable.PROCEDURE_CONCEPT_ID =  4146777\r\n\t\tAND p.gender_concept_id <> 8532 \r\n\t) violated_rows\r\n) violated_row_count,\r\n( \r\n\tSELECT COUNT_BIG(*) AS num_rows\r\n\tFROM cdm_ibm_mdcd_v993.dbo.PROCEDURE_OCCURRENCE cdmTable\r\n\t\r\n\t\r\n\t\r\n\tWHERE PROCEDURE_CONCEPT_ID =  4146777\r\n) denominator\r\n;","CHECK_NAME":"plausibleGender","CHECK_LEVEL":"CONCEPT","CHECK_DESCRIPTION":"For a CONCEPT_ID  4146777 (Radical abdominal hysterectomy), the number and percent of records associated with patients with an implausible gender (correct gender = Female).","CDM_TABLE_NAME":"PROCEDURE_OCCURRENCE","CDM_FIELD_NAME":"PROCEDURE_CONCEPT_ID","CONCEPT_ID":" 4146777","SQL_FILE":"concept_plausible_gender.sql","CATEGORY":"Plausibility","SUBCATEGORY":"Atemporal","CONTEXT":"Validation","checkId":3080,"FAILED":0,"THRESHOLD_VALUE":5,"_row":"20.243"},{"NUM_VIOLATED_ROWS":7,"PCT_VIOLATED_ROWS":0.0022,"NUM_DENOMINATOR_ROWS":3145,"EXECUTION_TIME":"6.878827 secs","QUERY_TEXT":"\r\n/*********\r\nCONCEPT LEVEL check:\r\nPLAUSIBLE_GENDER - number of records of a given concept which occur in person with implausible gender for that concept\r\n\r\nParameters used in this template:\r\ncdmDatabaseSchema = cdm_ibm_mdcd_v993.dbo\r\ncdmTableName = CONDITION_OCCURRENCE\r\ncdmFieldName = CONDITION_CONCEPT_ID\r\nconceptId =  4147021\r\nplausibleGender = Male\r\n\r\n**********/\r\n\r\n\r\nSELECT num_violated_rows, CASE WHEN denominator.num_rows = 0 THEN 0 ELSE 1.0*num_violated_rows/denominator.num_rows END AS pct_violated_rows, \r\n  denominator.num_rows as num_denominator_rows\r\nFROM\r\n(\r\n\tSELECT COUNT_BIG(*) AS num_violated_rows\r\n\tFROM\r\n\t(\r\n\t\tSELECT cdmTable.* \r\n\t\tFROM cdm_ibm_mdcd_v993.dbo.CONDITION_OCCURRENCE cdmTable\r\n\t\t\tINNER JOIN cdm_ibm_mdcd_v993.dbo.person p\r\n\t\t\tON cdmTable.person_id = p.person_id\r\n\t\t\t\r\n\t\t\t\r\n\t\t\t\r\n\t\tWHERE cdmTable.CONDITION_CONCEPT_ID =  4147021\r\n\t\tAND p.gender_concept_id <> 8507 \r\n\t) violated_rows\r\n) violated_row_count,\r\n( \r\n\tSELECT COUNT_BIG(*) AS num_rows\r\n\tFROM cdm_ibm_mdcd_v993.dbo.CONDITION_OCCURRENCE cdmTable\r\n\t\r\n\t\r\n\t\r\n\tWHERE CONDITION_CONCEPT_ID =  4147021\r\n) denominator\r\n;","CHECK_NAME":"plausibleGender","CHECK_LEVEL":"CONCEPT","CHECK_DESCRIPTION":"For a CONCEPT_ID  4147021 (Contusion, scrotum or testis), the number and percent of records associated with patients with an implausible gender (correct gender = Male).","CDM_TABLE_NAME":"CONDITION_OCCURRENCE","CDM_FIELD_NAME":"CONDITION_CONCEPT_ID","CONCEPT_ID":" 4147021","SQL_FILE":"concept_plausible_gender.sql","CATEGORY":"Plausibility","SUBCATEGORY":"Atemporal","CONTEXT":"Validation","checkId":3081,"FAILED":0,"THRESHOLD_VALUE":5,"_row":"20.244"},{"NUM_VIOLATED_ROWS":1938,"PCT_VIOLATED_ROWS":0.0008,"NUM_DENOMINATOR_ROWS":2550198,"EXECUTION_TIME":"0.829966 secs","QUERY_TEXT":"\r\n/*********\r\nCONCEPT LEVEL check:\r\nPLAUSIBLE_GENDER - number of records of a given concept which occur in person with implausible gender for that concept\r\n\r\nParameters used in this template:\r\ncdmDatabaseSchema = cdm_ibm_mdcd_v993.dbo\r\ncdmTableName = CONDITION_OCCURRENCE\r\ncdmFieldName = CONDITION_CONCEPT_ID\r\nconceptId =  4149084\r\nplausibleGender = Female\r\n\r\n**********/\r\n\r\n\r\nSELECT num_violated_rows, CASE WHEN denominator.num_rows = 0 THEN 0 ELSE 1.0*num_violated_rows/denominator.num_rows END AS pct_violated_rows, \r\n  denominator.num_rows as num_denominator_rows\r\nFROM\r\n(\r\n\tSELECT COUNT_BIG(*) AS num_violated_rows\r\n\tFROM\r\n\t(\r\n\t\tSELECT cdmTable.* \r\n\t\tFROM cdm_ibm_mdcd_v993.dbo.CONDITION_OCCURRENCE cdmTable\r\n\t\t\tINNER JOIN cdm_ibm_mdcd_v993.dbo.person p\r\n\t\t\tON cdmTable.person_id = p.person_id\r\n\t\t\t\r\n\t\t\t\r\n\t\t\t\r\n\t\tWHERE cdmTable.CONDITION_CONCEPT_ID =  4149084\r\n\t\tAND p.gender_concept_id <> 8532 \r\n\t) violated_rows\r\n) violated_row_count,\r\n( \r\n\tSELECT COUNT_BIG(*) AS num_rows\r\n\tFROM cdm_ibm_mdcd_v993.dbo.CONDITION_OCCURRENCE cdmTable\r\n\t\r\n\t\r\n\t\r\n\tWHERE CONDITION_CONCEPT_ID =  4149084\r\n) denominator\r\n;","CHECK_NAME":"plausibleGender","CHECK_LEVEL":"CONCEPT","CHECK_DESCRIPTION":"For a CONCEPT_ID  4149084 (Vaginitis), the number and percent of records associated with patients with an implausible gender (correct gender = Female).","CDM_TABLE_NAME":"CONDITION_OCCURRENCE","CDM_FIELD_NAME":"CONDITION_CONCEPT_ID","CONCEPT_ID":" 4149084","SQL_FILE":"concept_plausible_gender.sql","CATEGORY":"Plausibility","SUBCATEGORY":"Atemporal","CONTEXT":"Validation","checkId":3082,"FAILED":0,"THRESHOLD_VALUE":5,"_row":"20.245"},{"NUM_VIOLATED_ROWS":0,"PCT_VIOLATED_ROWS":0,"NUM_DENOMINATOR_ROWS":3055,"EXECUTION_TIME":"1.243955 secs","QUERY_TEXT":"\r\n/*********\r\nCONCEPT LEVEL check:\r\nPLAUSIBLE_GENDER - number of records of a given concept which occur in person with implausible gender for that concept\r\n\r\nParameters used in this template:\r\ncdmDatabaseSchema = cdm_ibm_mdcd_v993.dbo\r\ncdmTableName = CONDITION_OCCURRENCE\r\ncdmFieldName = CONDITION_CONCEPT_ID\r\nconceptId =  4150042\r\nplausibleGender = Female\r\n\r\n**********/\r\n\r\n\r\nSELECT num_violated_rows, CASE WHEN denominator.num_rows = 0 THEN 0 ELSE 1.0*num_violated_rows/denominator.num_rows END AS pct_violated_rows, \r\n  denominator.num_rows as num_denominator_rows\r\nFROM\r\n(\r\n\tSELECT COUNT_BIG(*) AS num_violated_rows\r\n\tFROM\r\n\t(\r\n\t\tSELECT cdmTable.* \r\n\t\tFROM cdm_ibm_mdcd_v993.dbo.CONDITION_OCCURRENCE cdmTable\r\n\t\t\tINNER JOIN cdm_ibm_mdcd_v993.dbo.person p\r\n\t\t\tON cdmTable.person_id = p.person_id\r\n\t\t\t\r\n\t\t\t\r\n\t\t\t\r\n\t\tWHERE cdmTable.CONDITION_CONCEPT_ID =  4150042\r\n\t\tAND p.gender_concept_id <> 8532 \r\n\t) violated_rows\r\n) violated_row_count,\r\n( \r\n\tSELECT COUNT_BIG(*) AS num_rows\r\n\tFROM cdm_ibm_mdcd_v993.dbo.CONDITION_OCCURRENCE cdmTable\r\n\t\r\n\t\r\n\t\r\n\tWHERE CONDITION_CONCEPT_ID =  4150042\r\n) denominator\r\n;","CHECK_NAME":"plausibleGender","CHECK_LEVEL":"CONCEPT","CHECK_DESCRIPTION":"For a CONCEPT_ID  4150042 (Vaginal ulcer), the number and percent of records associated with patients with an implausible gender (correct gender = Female).","CDM_TABLE_NAME":"CONDITION_OCCURRENCE","CDM_FIELD_NAME":"CONDITION_CONCEPT_ID","CONCEPT_ID":" 4150042","SQL_FILE":"concept_plausible_gender.sql","CATEGORY":"Plausibility","SUBCATEGORY":"Atemporal","CONTEXT":"Validation","checkId":3083,"FAILED":0,"THRESHOLD_VALUE":5,"_row":"20.246"},{"NUM_VIOLATED_ROWS":2,"PCT_VIOLATED_ROWS":0.0001,"NUM_DENOMINATOR_ROWS":15457,"EXECUTION_TIME":"1.064964 secs","QUERY_TEXT":"\r\n/*********\r\nCONCEPT LEVEL check:\r\nPLAUSIBLE_GENDER - number of records of a given concept which occur in person with implausible gender for that concept\r\n\r\nParameters used in this template:\r\ncdmDatabaseSchema = cdm_ibm_mdcd_v993.dbo\r\ncdmTableName = CONDITION_OCCURRENCE\r\ncdmFieldName = CONDITION_CONCEPT_ID\r\nconceptId =  4150816\r\nplausibleGender = Female\r\n\r\n**********/\r\n\r\n\r\nSELECT num_violated_rows, CASE WHEN denominator.num_rows = 0 THEN 0 ELSE 1.0*num_violated_rows/denominator.num_rows END AS pct_violated_rows, \r\n  denominator.num_rows as num_denominator_rows\r\nFROM\r\n(\r\n\tSELECT COUNT_BIG(*) AS num_violated_rows\r\n\tFROM\r\n\t(\r\n\t\tSELECT cdmTable.* \r\n\t\tFROM cdm_ibm_mdcd_v993.dbo.CONDITION_OCCURRENCE cdmTable\r\n\t\t\tINNER JOIN cdm_ibm_mdcd_v993.dbo.person p\r\n\t\t\tON cdmTable.person_id = p.person_id\r\n\t\t\t\r\n\t\t\t\r\n\t\t\t\r\n\t\tWHERE cdmTable.CONDITION_CONCEPT_ID =  4150816\r\n\t\tAND p.gender_concept_id <> 8532 \r\n\t) violated_rows\r\n) violated_row_count,\r\n( \r\n\tSELECT COUNT_BIG(*) AS num_rows\r\n\tFROM cdm_ibm_mdcd_v993.dbo.CONDITION_OCCURRENCE cdmTable\r\n\t\r\n\t\r\n\t\r\n\tWHERE CONDITION_CONCEPT_ID =  4150816\r\n) denominator\r\n;","CHECK_NAME":"plausibleGender","CHECK_LEVEL":"CONCEPT","CHECK_DESCRIPTION":"For a CONCEPT_ID  4150816 (Bicornuate uterus), the number and percent of records associated with patients with an implausible gender (correct gender = Female).","CDM_TABLE_NAME":"CONDITION_OCCURRENCE","CDM_FIELD_NAME":"CONDITION_CONCEPT_ID","CONCEPT_ID":" 4150816","SQL_FILE":"concept_plausible_gender.sql","CATEGORY":"Plausibility","SUBCATEGORY":"Atemporal","CONTEXT":"Validation","checkId":3084,"FAILED":0,"THRESHOLD_VALUE":5,"_row":"20.247"},{"NUM_VIOLATED_ROWS":335,"PCT_VIOLATED_ROWS":0.0091,"NUM_DENOMINATOR_ROWS":36921,"EXECUTION_TIME":"5.523859 secs","QUERY_TEXT":"\r\n/*********\r\nCONCEPT LEVEL check:\r\nPLAUSIBLE_GENDER - number of records of a given concept which occur in person with implausible gender for that concept\r\n\r\nParameters used in this template:\r\ncdmDatabaseSchema = cdm_ibm_mdcd_v993.dbo\r\ncdmTableName = CONDITION_OCCURRENCE\r\ncdmFieldName = CONDITION_CONCEPT_ID\r\nconceptId =  4155529\r\nplausibleGender = Female\r\n\r\n**********/\r\n\r\n\r\nSELECT num_violated_rows, CASE WHEN denominator.num_rows = 0 THEN 0 ELSE 1.0*num_violated_rows/denominator.num_rows END AS pct_violated_rows, \r\n  denominator.num_rows as num_denominator_rows\r\nFROM\r\n(\r\n\tSELECT COUNT_BIG(*) AS num_violated_rows\r\n\tFROM\r\n\t(\r\n\t\tSELECT cdmTable.* \r\n\t\tFROM cdm_ibm_mdcd_v993.dbo.CONDITION_OCCURRENCE cdmTable\r\n\t\t\tINNER JOIN cdm_ibm_mdcd_v993.dbo.person p\r\n\t\t\tON cdmTable.person_id = p.person_id\r\n\t\t\t\r\n\t\t\t\r\n\t\t\t\r\n\t\tWHERE cdmTable.CONDITION_CONCEPT_ID =  4155529\r\n\t\tAND p.gender_concept_id <> 8532 \r\n\t) violated_rows\r\n) violated_row_count,\r\n( \r\n\tSELECT COUNT_BIG(*) AS num_rows\r\n\tFROM cdm_ibm_mdcd_v993.dbo.CONDITION_OCCURRENCE cdmTable\r\n\t\r\n\t\r\n\t\r\n\tWHERE CONDITION_CONCEPT_ID =  4155529\r\n) denominator\r\n;","CHECK_NAME":"plausibleGender","CHECK_LEVEL":"CONCEPT","CHECK_DESCRIPTION":"For a CONCEPT_ID  4155529 (Mechanical complication of intrauterine contraceptive device), the number and percent of records associated with patients with an implausible gender (correct gender = Female).","CDM_TABLE_NAME":"CONDITION_OCCURRENCE","CDM_FIELD_NAME":"CONDITION_CONCEPT_ID","CONCEPT_ID":" 4155529","SQL_FILE":"concept_plausible_gender.sql","CATEGORY":"Plausibility","SUBCATEGORY":"Atemporal","CONTEXT":"Validation","checkId":3085,"FAILED":0,"THRESHOLD_VALUE":5,"_row":"20.248"},{"NUM_VIOLATED_ROWS":0,"PCT_VIOLATED_ROWS":0,"NUM_DENOMINATOR_ROWS":0,"EXECUTION_TIME":"1.034967 secs","QUERY_TEXT":"\r\n/*********\r\nCONCEPT LEVEL check:\r\nPLAUSIBLE_GENDER - number of records of a given concept which occur in person with implausible gender for that concept\r\n\r\nParameters used in this template:\r\ncdmDatabaseSchema = cdm_ibm_mdcd_v993.dbo\r\ncdmTableName = CONDITION_OCCURRENCE\r\ncdmFieldName = CONDITION_CONCEPT_ID\r\nconceptId =  4156113\r\nplausibleGender = Female\r\n\r\n**********/\r\n\r\n\r\nSELECT num_violated_rows, CASE WHEN denominator.num_rows = 0 THEN 0 ELSE 1.0*num_violated_rows/denominator.num_rows END AS pct_violated_rows, \r\n  denominator.num_rows as num_denominator_rows\r\nFROM\r\n(\r\n\tSELECT COUNT_BIG(*) AS num_violated_rows\r\n\tFROM\r\n\t(\r\n\t\tSELECT cdmTable.* \r\n\t\tFROM cdm_ibm_mdcd_v993.dbo.CONDITION_OCCURRENCE cdmTable\r\n\t\t\tINNER JOIN cdm_ibm_mdcd_v993.dbo.person p\r\n\t\t\tON cdmTable.person_id = p.person_id\r\n\t\t\t\r\n\t\t\t\r\n\t\t\t\r\n\t\tWHERE cdmTable.CONDITION_CONCEPT_ID =  4156113\r\n\t\tAND p.gender_concept_id <> 8532 \r\n\t) violated_rows\r\n) violated_row_count,\r\n( \r\n\tSELECT COUNT_BIG(*) AS num_rows\r\n\tFROM cdm_ibm_mdcd_v993.dbo.CONDITION_OCCURRENCE cdmTable\r\n\t\r\n\t\r\n\t\r\n\tWHERE CONDITION_CONCEPT_ID =  4156113\r\n) denominator\r\n;","CHECK_NAME":"plausibleGender","CHECK_LEVEL":"CONCEPT","CHECK_DESCRIPTION":"For a CONCEPT_ID  4156113 (Malignant neoplasm of body of uterus), the number and percent of records associated with patients with an implausible gender (correct gender = Female).","CDM_TABLE_NAME":"CONDITION_OCCURRENCE","CDM_FIELD_NAME":"CONDITION_CONCEPT_ID","CONCEPT_ID":" 4156113","SQL_FILE":"concept_plausible_gender.sql","CATEGORY":"Plausibility","SUBCATEGORY":"Atemporal","CONTEXT":"Validation","checkId":3086,"FAILED":0,"THRESHOLD_VALUE":5,"_row":"20.249"},{"NUM_VIOLATED_ROWS":5792,"PCT_VIOLATED_ROWS":0.0096,"NUM_DENOMINATOR_ROWS":603324,"EXECUTION_TIME":"1.298956 secs","QUERY_TEXT":"\r\n/*********\r\nCONCEPT LEVEL check:\r\nPLAUSIBLE_GENDER - number of records of a given concept which occur in person with implausible gender for that concept\r\n\r\nParameters used in this template:\r\ncdmDatabaseSchema = cdm_ibm_mdcd_v993.dbo\r\ncdmTableName = PROCEDURE_OCCURRENCE\r\ncdmFieldName = PROCEDURE_CONCEPT_ID\r\nconceptId =  4161944\r\nplausibleGender = Female\r\n\r\n**********/\r\n\r\n\r\nSELECT num_violated_rows, CASE WHEN denominator.num_rows = 0 THEN 0 ELSE 1.0*num_violated_rows/denominator.num_rows END AS pct_violated_rows, \r\n  denominator.num_rows as num_denominator_rows\r\nFROM\r\n(\r\n\tSELECT COUNT_BIG(*) AS num_violated_rows\r\n\tFROM\r\n\t(\r\n\t\tSELECT cdmTable.* \r\n\t\tFROM cdm_ibm_mdcd_v993.dbo.PROCEDURE_OCCURRENCE cdmTable\r\n\t\t\tINNER JOIN cdm_ibm_mdcd_v993.dbo.person p\r\n\t\t\tON cdmTable.person_id = p.person_id\r\n\t\t\t\r\n\t\t\t\r\n\t\t\t\r\n\t\tWHERE cdmTable.PROCEDURE_CONCEPT_ID =  4161944\r\n\t\tAND p.gender_concept_id <> 8532 \r\n\t) violated_rows\r\n) violated_row_count,\r\n( \r\n\tSELECT COUNT_BIG(*) AS num_rows\r\n\tFROM cdm_ibm_mdcd_v993.dbo.PROCEDURE_OCCURRENCE cdmTable\r\n\t\r\n\t\r\n\t\r\n\tWHERE PROCEDURE_CONCEPT_ID =  4161944\r\n) denominator\r\n;","CHECK_NAME":"plausibleGender","CHECK_LEVEL":"CONCEPT","CHECK_DESCRIPTION":"For a CONCEPT_ID  4161944 (Low cervical cesarean section), the number and percent of records associated with patients with an implausible gender (correct gender = Female).","CDM_TABLE_NAME":"PROCEDURE_OCCURRENCE","CDM_FIELD_NAME":"PROCEDURE_CONCEPT_ID","CONCEPT_ID":" 4161944","SQL_FILE":"concept_plausible_gender.sql","CATEGORY":"Plausibility","SUBCATEGORY":"Atemporal","CONTEXT":"Validation","checkId":3087,"FAILED":0,"THRESHOLD_VALUE":5,"_row":"20.250"},{"NUM_VIOLATED_ROWS":6,"PCT_VIOLATED_ROWS":0.0003,"NUM_DENOMINATOR_ROWS":21999,"EXECUTION_TIME":"1.434963 secs","QUERY_TEXT":"\r\n/*********\r\nCONCEPT LEVEL check:\r\nPLAUSIBLE_GENDER - number of records of a given concept which occur in person with implausible gender for that concept\r\n\r\nParameters used in this template:\r\ncdmDatabaseSchema = cdm_ibm_mdcd_v993.dbo\r\ncdmTableName = CONDITION_OCCURRENCE\r\ncdmFieldName = CONDITION_CONCEPT_ID\r\nconceptId =  4162860\r\nplausibleGender = Female\r\n\r\n**********/\r\n\r\n\r\nSELECT num_violated_rows, CASE WHEN denominator.num_rows = 0 THEN 0 ELSE 1.0*num_violated_rows/denominator.num_rows END AS pct_violated_rows, \r\n  denominator.num_rows as num_denominator_rows\r\nFROM\r\n(\r\n\tSELECT COUNT_BIG(*) AS num_violated_rows\r\n\tFROM\r\n\t(\r\n\t\tSELECT cdmTable.* \r\n\t\tFROM cdm_ibm_mdcd_v993.dbo.CONDITION_OCCURRENCE cdmTable\r\n\t\t\tINNER JOIN cdm_ibm_mdcd_v993.dbo.person p\r\n\t\t\tON cdmTable.person_id = p.person_id\r\n\t\t\t\r\n\t\t\t\r\n\t\t\t\r\n\t\tWHERE cdmTable.CONDITION_CONCEPT_ID =  4162860\r\n\t\tAND p.gender_concept_id <> 8532 \r\n\t) violated_rows\r\n) violated_row_count,\r\n( \r\n\tSELECT COUNT_BIG(*) AS num_rows\r\n\tFROM cdm_ibm_mdcd_v993.dbo.CONDITION_OCCURRENCE cdmTable\r\n\t\r\n\t\r\n\t\r\n\tWHERE CONDITION_CONCEPT_ID =  4162860\r\n) denominator\r\n;","CHECK_NAME":"plausibleGender","CHECK_LEVEL":"CONCEPT","CHECK_DESCRIPTION":"For a CONCEPT_ID  4162860 (Primary malignant neoplasm of body of uterus), the number and percent of records associated with patients with an implausible gender (correct gender = Female).","CDM_TABLE_NAME":"CONDITION_OCCURRENCE","CDM_FIELD_NAME":"CONDITION_CONCEPT_ID","CONCEPT_ID":" 4162860","SQL_FILE":"concept_plausible_gender.sql","CATEGORY":"Plausibility","SUBCATEGORY":"Atemporal","CONTEXT":"Validation","checkId":3088,"FAILED":0,"THRESHOLD_VALUE":5,"_row":"20.251"},{"NUM_VIOLATED_ROWS":0,"PCT_VIOLATED_ROWS":0,"NUM_DENOMINATOR_ROWS":0,"EXECUTION_TIME":"0.598975 secs","QUERY_TEXT":"\r\n/*********\r\nCONCEPT LEVEL check:\r\nPLAUSIBLE_GENDER - number of records of a given concept which occur in person with implausible gender for that concept\r\n\r\nParameters used in this template:\r\ncdmDatabaseSchema = cdm_ibm_mdcd_v993.dbo\r\ncdmTableName = CONDITION_OCCURRENCE\r\ncdmFieldName = CONDITION_CONCEPT_ID\r\nconceptId =  4163261\r\nplausibleGender = Male\r\n\r\n**********/\r\n\r\n\r\nSELECT num_violated_rows, CASE WHEN denominator.num_rows = 0 THEN 0 ELSE 1.0*num_violated_rows/denominator.num_rows END AS pct_violated_rows, \r\n  denominator.num_rows as num_denominator_rows\r\nFROM\r\n(\r\n\tSELECT COUNT_BIG(*) AS num_violated_rows\r\n\tFROM\r\n\t(\r\n\t\tSELECT cdmTable.* \r\n\t\tFROM cdm_ibm_mdcd_v993.dbo.CONDITION_OCCURRENCE cdmTable\r\n\t\t\tINNER JOIN cdm_ibm_mdcd_v993.dbo.person p\r\n\t\t\tON cdmTable.person_id = p.person_id\r\n\t\t\t\r\n\t\t\t\r\n\t\t\t\r\n\t\tWHERE cdmTable.CONDITION_CONCEPT_ID =  4163261\r\n\t\tAND p.gender_concept_id <> 8507 \r\n\t) violated_rows\r\n) violated_row_count,\r\n( \r\n\tSELECT COUNT_BIG(*) AS num_rows\r\n\tFROM cdm_ibm_mdcd_v993.dbo.CONDITION_OCCURRENCE cdmTable\r\n\t\r\n\t\r\n\t\r\n\tWHERE CONDITION_CONCEPT_ID =  4163261\r\n) denominator\r\n;","CHECK_NAME":"plausibleGender","CHECK_LEVEL":"CONCEPT","CHECK_DESCRIPTION":"For a CONCEPT_ID  4163261 (Malignant tumor of prostate), the number and percent of records associated with patients with an implausible gender (correct gender = Male).","CDM_TABLE_NAME":"CONDITION_OCCURRENCE","CDM_FIELD_NAME":"CONDITION_CONCEPT_ID","CONCEPT_ID":" 4163261","SQL_FILE":"concept_plausible_gender.sql","CATEGORY":"Plausibility","SUBCATEGORY":"Atemporal","CONTEXT":"Validation","checkId":3089,"FAILED":0,"THRESHOLD_VALUE":5,"_row":"20.252"},{"NUM_VIOLATED_ROWS":21,"PCT_VIOLATED_ROWS":0.0001,"NUM_DENOMINATOR_ROWS":207563,"EXECUTION_TIME":"9.972737 secs","QUERY_TEXT":"\r\n/*********\r\nCONCEPT LEVEL check:\r\nPLAUSIBLE_GENDER - number of records of a given concept which occur in person with implausible gender for that concept\r\n\r\nParameters used in this template:\r\ncdmDatabaseSchema = cdm_ibm_mdcd_v993.dbo\r\ncdmTableName = CONDITION_OCCURRENCE\r\ncdmFieldName = CONDITION_CONCEPT_ID\r\nconceptId =  4171394\r\nplausibleGender = Female\r\n\r\n**********/\r\n\r\n\r\nSELECT num_violated_rows, CASE WHEN denominator.num_rows = 0 THEN 0 ELSE 1.0*num_violated_rows/denominator.num_rows END AS pct_violated_rows, \r\n  denominator.num_rows as num_denominator_rows\r\nFROM\r\n(\r\n\tSELECT COUNT_BIG(*) AS num_violated_rows\r\n\tFROM\r\n\t(\r\n\t\tSELECT cdmTable.* \r\n\t\tFROM cdm_ibm_mdcd_v993.dbo.CONDITION_OCCURRENCE cdmTable\r\n\t\t\tINNER JOIN cdm_ibm_mdcd_v993.dbo.person p\r\n\t\t\tON cdmTable.person_id = p.person_id\r\n\t\t\t\r\n\t\t\t\r\n\t\t\t\r\n\t\tWHERE cdmTable.CONDITION_CONCEPT_ID =  4171394\r\n\t\tAND p.gender_concept_id <> 8532 \r\n\t) violated_rows\r\n) violated_row_count,\r\n( \r\n\tSELECT COUNT_BIG(*) AS num_rows\r\n\tFROM cdm_ibm_mdcd_v993.dbo.CONDITION_OCCURRENCE cdmTable\r\n\t\r\n\t\r\n\t\r\n\tWHERE CONDITION_CONCEPT_ID =  4171394\r\n) denominator\r\n;","CHECK_NAME":"plausibleGender","CHECK_LEVEL":"CONCEPT","CHECK_DESCRIPTION":"For a CONCEPT_ID  4171394 (Abnormal menstrual cycle), the number and percent of records associated with patients with an implausible gender (correct gender = Female).","CDM_TABLE_NAME":"CONDITION_OCCURRENCE","CDM_FIELD_NAME":"CONDITION_CONCEPT_ID","CONCEPT_ID":" 4171394","SQL_FILE":"concept_plausible_gender.sql","CATEGORY":"Plausibility","SUBCATEGORY":"Atemporal","CONTEXT":"Validation","checkId":3090,"FAILED":0,"THRESHOLD_VALUE":5,"_row":"20.253"},{"NUM_VIOLATED_ROWS":5,"PCT_VIOLATED_ROWS":0.0008,"NUM_DENOMINATOR_ROWS":5886,"EXECUTION_TIME":"9.060764 secs","QUERY_TEXT":"\r\n/*********\r\nCONCEPT LEVEL check:\r\nPLAUSIBLE_GENDER - number of records of a given concept which occur in person with implausible gender for that concept\r\n\r\nParameters used in this template:\r\ncdmDatabaseSchema = cdm_ibm_mdcd_v993.dbo\r\ncdmTableName = CONDITION_OCCURRENCE\r\ncdmFieldName = CONDITION_CONCEPT_ID\r\nconceptId =  4171915\r\nplausibleGender = Male\r\n\r\n**********/\r\n\r\n\r\nSELECT num_violated_rows, CASE WHEN denominator.num_rows = 0 THEN 0 ELSE 1.0*num_violated_rows/denominator.num_rows END AS pct_violated_rows, \r\n  denominator.num_rows as num_denominator_rows\r\nFROM\r\n(\r\n\tSELECT COUNT_BIG(*) AS num_violated_rows\r\n\tFROM\r\n\t(\r\n\t\tSELECT cdmTable.* \r\n\t\tFROM cdm_ibm_mdcd_v993.dbo.CONDITION_OCCURRENCE cdmTable\r\n\t\t\tINNER JOIN cdm_ibm_mdcd_v993.dbo.person p\r\n\t\t\tON cdmTable.person_id = p.person_id\r\n\t\t\t\r\n\t\t\t\r\n\t\t\t\r\n\t\tWHERE cdmTable.CONDITION_CONCEPT_ID =  4171915\r\n\t\tAND p.gender_concept_id <> 8507 \r\n\t) violated_rows\r\n) violated_row_count,\r\n( \r\n\tSELECT COUNT_BIG(*) AS num_rows\r\n\tFROM cdm_ibm_mdcd_v993.dbo.CONDITION_OCCURRENCE cdmTable\r\n\t\r\n\t\r\n\t\r\n\tWHERE CONDITION_CONCEPT_ID =  4171915\r\n) denominator\r\n;","CHECK_NAME":"plausibleGender","CHECK_LEVEL":"CONCEPT","CHECK_DESCRIPTION":"For a CONCEPT_ID  4171915 (Orchitis), the number and percent of records associated with patients with an implausible gender (correct gender = Male).","CDM_TABLE_NAME":"CONDITION_OCCURRENCE","CDM_FIELD_NAME":"CONDITION_CONCEPT_ID","CONCEPT_ID":" 4171915","SQL_FILE":"concept_plausible_gender.sql","CATEGORY":"Plausibility","SUBCATEGORY":"Atemporal","CONTEXT":"Validation","checkId":3091,"FAILED":0,"THRESHOLD_VALUE":5,"_row":"20.254"},{"NUM_VIOLATED_ROWS":3,"PCT_VIOLATED_ROWS":0.0003,"NUM_DENOMINATOR_ROWS":10184,"EXECUTION_TIME":"3.421916 secs","QUERY_TEXT":"\r\n/*********\r\nCONCEPT LEVEL check:\r\nPLAUSIBLE_GENDER - number of records of a given concept which occur in person with implausible gender for that concept\r\n\r\nParameters used in this template:\r\ncdmDatabaseSchema = cdm_ibm_mdcd_v993.dbo\r\ncdmTableName = CONDITION_OCCURRENCE\r\ncdmFieldName = CONDITION_CONCEPT_ID\r\nconceptId =  4180978\r\nplausibleGender = Female\r\n\r\n**********/\r\n\r\n\r\nSELECT num_violated_rows, CASE WHEN denominator.num_rows = 0 THEN 0 ELSE 1.0*num_violated_rows/denominator.num_rows END AS pct_violated_rows, \r\n  denominator.num_rows as num_denominator_rows\r\nFROM\r\n(\r\n\tSELECT COUNT_BIG(*) AS num_violated_rows\r\n\tFROM\r\n\t(\r\n\t\tSELECT cdmTable.* \r\n\t\tFROM cdm_ibm_mdcd_v993.dbo.CONDITION_OCCURRENCE cdmTable\r\n\t\t\tINNER JOIN cdm_ibm_mdcd_v993.dbo.person p\r\n\t\t\tON cdmTable.person_id = p.person_id\r\n\t\t\t\r\n\t\t\t\r\n\t\t\t\r\n\t\tWHERE cdmTable.CONDITION_CONCEPT_ID =  4180978\r\n\t\tAND p.gender_concept_id <> 8532 \r\n\t) violated_rows\r\n) violated_row_count,\r\n( \r\n\tSELECT COUNT_BIG(*) AS num_rows\r\n\tFROM cdm_ibm_mdcd_v993.dbo.CONDITION_OCCURRENCE cdmTable\r\n\t\r\n\t\r\n\t\r\n\tWHERE CONDITION_CONCEPT_ID =  4180978\r\n) denominator\r\n;","CHECK_NAME":"plausibleGender","CHECK_LEVEL":"CONCEPT","CHECK_DESCRIPTION":"For a CONCEPT_ID  4180978 (Vulvovaginitis), the number and percent of records associated with patients with an implausible gender (correct gender = Female).","CDM_TABLE_NAME":"CONDITION_OCCURRENCE","CDM_FIELD_NAME":"CONDITION_CONCEPT_ID","CONCEPT_ID":" 4180978","SQL_FILE":"concept_plausible_gender.sql","CATEGORY":"Plausibility","SUBCATEGORY":"Atemporal","CONTEXT":"Validation","checkId":3092,"FAILED":0,"THRESHOLD_VALUE":5,"_row":"20.255"},{"NUM_VIOLATED_ROWS":4,"PCT_VIOLATED_ROWS":0.0041,"NUM_DENOMINATOR_ROWS":985,"EXECUTION_TIME":"2.222948 secs","QUERY_TEXT":"\r\n/*********\r\nCONCEPT LEVEL check:\r\nPLAUSIBLE_GENDER - number of records of a given concept which occur in person with implausible gender for that concept\r\n\r\nParameters used in this template:\r\ncdmDatabaseSchema = cdm_ibm_mdcd_v993.dbo\r\ncdmTableName = PROCEDURE_OCCURRENCE\r\ncdmFieldName = PROCEDURE_CONCEPT_ID\r\nconceptId =  4181912\r\nplausibleGender = Female\r\n\r\n**********/\r\n\r\n\r\nSELECT num_violated_rows, CASE WHEN denominator.num_rows = 0 THEN 0 ELSE 1.0*num_violated_rows/denominator.num_rows END AS pct_violated_rows, \r\n  denominator.num_rows as num_denominator_rows\r\nFROM\r\n(\r\n\tSELECT COUNT_BIG(*) AS num_violated_rows\r\n\tFROM\r\n\t(\r\n\t\tSELECT cdmTable.* \r\n\t\tFROM cdm_ibm_mdcd_v993.dbo.PROCEDURE_OCCURRENCE cdmTable\r\n\t\t\tINNER JOIN cdm_ibm_mdcd_v993.dbo.person p\r\n\t\t\tON cdmTable.person_id = p.person_id\r\n\t\t\t\r\n\t\t\t\r\n\t\t\t\r\n\t\tWHERE cdmTable.PROCEDURE_CONCEPT_ID =  4181912\r\n\t\tAND p.gender_concept_id <> 8532 \r\n\t) violated_rows\r\n) violated_row_count,\r\n( \r\n\tSELECT COUNT_BIG(*) AS num_rows\r\n\tFROM cdm_ibm_mdcd_v993.dbo.PROCEDURE_OCCURRENCE cdmTable\r\n\t\r\n\t\r\n\t\r\n\tWHERE PROCEDURE_CONCEPT_ID =  4181912\r\n) denominator\r\n;","CHECK_NAME":"plausibleGender","CHECK_LEVEL":"CONCEPT","CHECK_DESCRIPTION":"For a CONCEPT_ID  4181912 (Cone biopsy of cervix), the number and percent of records associated with patients with an implausible gender (correct gender = Female).","CDM_TABLE_NAME":"PROCEDURE_OCCURRENCE","CDM_FIELD_NAME":"PROCEDURE_CONCEPT_ID","CONCEPT_ID":" 4181912","SQL_FILE":"concept_plausible_gender.sql","CATEGORY":"Plausibility","SUBCATEGORY":"Atemporal","CONTEXT":"Validation","checkId":3093,"FAILED":0,"THRESHOLD_VALUE":5,"_row":"20.256"},{"NUM_VIOLATED_ROWS":37,"PCT_VIOLATED_ROWS":0.0016,"NUM_DENOMINATOR_ROWS":23244,"EXECUTION_TIME":"1.524950 secs","QUERY_TEXT":"\r\n/*********\r\nCONCEPT LEVEL check:\r\nPLAUSIBLE_GENDER - number of records of a given concept which occur in person with implausible gender for that concept\r\n\r\nParameters used in this template:\r\ncdmDatabaseSchema = cdm_ibm_mdcd_v993.dbo\r\ncdmTableName = CONDITION_OCCURRENCE\r\ncdmFieldName = CONDITION_CONCEPT_ID\r\nconceptId =  4194652\r\nplausibleGender = Female\r\n\r\n**********/\r\n\r\n\r\nSELECT num_violated_rows, CASE WHEN denominator.num_rows = 0 THEN 0 ELSE 1.0*num_violated_rows/denominator.num_rows END AS pct_violated_rows, \r\n  denominator.num_rows as num_denominator_rows\r\nFROM\r\n(\r\n\tSELECT COUNT_BIG(*) AS num_violated_rows\r\n\tFROM\r\n\t(\r\n\t\tSELECT cdmTable.* \r\n\t\tFROM cdm_ibm_mdcd_v993.dbo.CONDITION_OCCURRENCE cdmTable\r\n\t\t\tINNER JOIN cdm_ibm_mdcd_v993.dbo.person p\r\n\t\t\tON cdmTable.person_id = p.person_id\r\n\t\t\t\r\n\t\t\t\r\n\t\t\t\r\n\t\tWHERE cdmTable.CONDITION_CONCEPT_ID =  4194652\r\n\t\tAND p.gender_concept_id <> 8532 \r\n\t) violated_rows\r\n) violated_row_count,\r\n( \r\n\tSELECT COUNT_BIG(*) AS num_rows\r\n\tFROM cdm_ibm_mdcd_v993.dbo.CONDITION_OCCURRENCE cdmTable\r\n\t\r\n\t\r\n\t\r\n\tWHERE CONDITION_CONCEPT_ID =  4194652\r\n) denominator\r\n;","CHECK_NAME":"plausibleGender","CHECK_LEVEL":"CONCEPT","CHECK_DESCRIPTION":"For a CONCEPT_ID  4194652 (Pruritus of vulva), the number and percent of records associated with patients with an implausible gender (correct gender = Female).","CDM_TABLE_NAME":"CONDITION_OCCURRENCE","CDM_FIELD_NAME":"CONDITION_CONCEPT_ID","CONCEPT_ID":" 4194652","SQL_FILE":"concept_plausible_gender.sql","CATEGORY":"Plausibility","SUBCATEGORY":"Atemporal","CONTEXT":"Validation","checkId":3094,"FAILED":0,"THRESHOLD_VALUE":5,"_row":"20.257"},{"NUM_VIOLATED_ROWS":521,"PCT_VIOLATED_ROWS":0.0817,"NUM_DENOMINATOR_ROWS":6376,"EXECUTION_TIME":"1.365962 secs","QUERY_TEXT":"\r\n/*********\r\nCONCEPT LEVEL check:\r\nPLAUSIBLE_GENDER - number of records of a given concept which occur in person with implausible gender for that concept\r\n\r\nParameters used in this template:\r\ncdmDatabaseSchema = cdm_ibm_mdcd_v993.dbo\r\ncdmTableName = CONDITION_OCCURRENCE\r\ncdmFieldName = CONDITION_CONCEPT_ID\r\nconceptId =  4199600\r\nplausibleGender = Male\r\n\r\n**********/\r\n\r\n\r\nSELECT num_violated_rows, CASE WHEN denominator.num_rows = 0 THEN 0 ELSE 1.0*num_violated_rows/denominator.num_rows END AS pct_violated_rows, \r\n  denominator.num_rows as num_denominator_rows\r\nFROM\r\n(\r\n\tSELECT COUNT_BIG(*) AS num_violated_rows\r\n\tFROM\r\n\t(\r\n\t\tSELECT cdmTable.* \r\n\t\tFROM cdm_ibm_mdcd_v993.dbo.CONDITION_OCCURRENCE cdmTable\r\n\t\t\tINNER JOIN cdm_ibm_mdcd_v993.dbo.person p\r\n\t\t\tON cdmTable.person_id = p.person_id\r\n\t\t\t\r\n\t\t\t\r\n\t\t\t\r\n\t\tWHERE cdmTable.CONDITION_CONCEPT_ID =  4199600\r\n\t\tAND p.gender_concept_id <> 8507 \r\n\t) violated_rows\r\n) violated_row_count,\r\n( \r\n\tSELECT COUNT_BIG(*) AS num_rows\r\n\tFROM cdm_ibm_mdcd_v993.dbo.CONDITION_OCCURRENCE cdmTable\r\n\t\r\n\t\r\n\t\r\n\tWHERE CONDITION_CONCEPT_ID =  4199600\r\n) denominator\r\n;","CHECK_NAME":"plausibleGender","CHECK_LEVEL":"CONCEPT","CHECK_DESCRIPTION":"For a CONCEPT_ID  4199600 (Candidal balanitis), the number and percent of records associated with patients with an implausible gender (correct gender = Male).","CDM_TABLE_NAME":"CONDITION_OCCURRENCE","CDM_FIELD_NAME":"CONDITION_CONCEPT_ID","CONCEPT_ID":" 4199600","SQL_FILE":"concept_plausible_gender.sql","CATEGORY":"Plausibility","SUBCATEGORY":"Atemporal","CONTEXT":"Validation","checkId":3095,"FAILED":1,"THRESHOLD_VALUE":5,"_row":"20.258"},{"NUM_VIOLATED_ROWS":0,"PCT_VIOLATED_ROWS":0,"NUM_DENOMINATOR_ROWS":1,"EXECUTION_TIME":"2.886915 secs","QUERY_TEXT":"\r\n/*********\r\nCONCEPT LEVEL check:\r\nPLAUSIBLE_GENDER - number of records of a given concept which occur in person with implausible gender for that concept\r\n\r\nParameters used in this template:\r\ncdmDatabaseSchema = cdm_ibm_mdcd_v993.dbo\r\ncdmTableName = PROCEDURE_OCCURRENCE\r\ncdmFieldName = PROCEDURE_CONCEPT_ID\r\nconceptId =  4234536\r\nplausibleGender = Male\r\n\r\n**********/\r\n\r\n\r\nSELECT num_violated_rows, CASE WHEN denominator.num_rows = 0 THEN 0 ELSE 1.0*num_violated_rows/denominator.num_rows END AS pct_violated_rows, \r\n  denominator.num_rows as num_denominator_rows\r\nFROM\r\n(\r\n\tSELECT COUNT_BIG(*) AS num_violated_rows\r\n\tFROM\r\n\t(\r\n\t\tSELECT cdmTable.* \r\n\t\tFROM cdm_ibm_mdcd_v993.dbo.PROCEDURE_OCCURRENCE cdmTable\r\n\t\t\tINNER JOIN cdm_ibm_mdcd_v993.dbo.person p\r\n\t\t\tON cdmTable.person_id = p.person_id\r\n\t\t\t\r\n\t\t\t\r\n\t\t\t\r\n\t\tWHERE cdmTable.PROCEDURE_CONCEPT_ID =  4234536\r\n\t\tAND p.gender_concept_id <> 8507 \r\n\t) violated_rows\r\n) violated_row_count,\r\n( \r\n\tSELECT COUNT_BIG(*) AS num_rows\r\n\tFROM cdm_ibm_mdcd_v993.dbo.PROCEDURE_OCCURRENCE cdmTable\r\n\t\r\n\t\r\n\t\r\n\tWHERE PROCEDURE_CONCEPT_ID =  4234536\r\n) denominator\r\n;","CHECK_NAME":"plausibleGender","CHECK_LEVEL":"CONCEPT","CHECK_DESCRIPTION":"For a CONCEPT_ID  4234536 (Transurethral prostatectomy), the number and percent of records associated with patients with an implausible gender (correct gender = Male).","CDM_TABLE_NAME":"PROCEDURE_OCCURRENCE","CDM_FIELD_NAME":"PROCEDURE_CONCEPT_ID","CONCEPT_ID":" 4234536","SQL_FILE":"concept_plausible_gender.sql","CATEGORY":"Plausibility","SUBCATEGORY":"Atemporal","CONTEXT":"Validation","checkId":3096,"FAILED":0,"THRESHOLD_VALUE":5,"_row":"20.259"},{"NUM_VIOLATED_ROWS":0,"PCT_VIOLATED_ROWS":0,"NUM_DENOMINATOR_ROWS":0,"EXECUTION_TIME":"2.455923 secs","QUERY_TEXT":"\r\n/*********\r\nCONCEPT LEVEL check:\r\nPLAUSIBLE_GENDER - number of records of a given concept which occur in person with implausible gender for that concept\r\n\r\nParameters used in this template:\r\ncdmDatabaseSchema = cdm_ibm_mdcd_v993.dbo\r\ncdmTableName = CONDITION_OCCURRENCE\r\ncdmFieldName = CONDITION_CONCEPT_ID\r\nconceptId =  4235215\r\nplausibleGender = Male\r\n\r\n**********/\r\n\r\n\r\nSELECT num_violated_rows, CASE WHEN denominator.num_rows = 0 THEN 0 ELSE 1.0*num_violated_rows/denominator.num_rows END AS pct_violated_rows, \r\n  denominator.num_rows as num_denominator_rows\r\nFROM\r\n(\r\n\tSELECT COUNT_BIG(*) AS num_violated_rows\r\n\tFROM\r\n\t(\r\n\t\tSELECT cdmTable.* \r\n\t\tFROM cdm_ibm_mdcd_v993.dbo.CONDITION_OCCURRENCE cdmTable\r\n\t\t\tINNER JOIN cdm_ibm_mdcd_v993.dbo.person p\r\n\t\t\tON cdmTable.person_id = p.person_id\r\n\t\t\t\r\n\t\t\t\r\n\t\t\t\r\n\t\tWHERE cdmTable.CONDITION_CONCEPT_ID =  4235215\r\n\t\tAND p.gender_concept_id <> 8507 \r\n\t) violated_rows\r\n) violated_row_count,\r\n( \r\n\tSELECT COUNT_BIG(*) AS num_rows\r\n\tFROM cdm_ibm_mdcd_v993.dbo.CONDITION_OCCURRENCE cdmTable\r\n\t\r\n\t\r\n\t\r\n\tWHERE CONDITION_CONCEPT_ID =  4235215\r\n) denominator\r\n;","CHECK_NAME":"plausibleGender","CHECK_LEVEL":"CONCEPT","CHECK_DESCRIPTION":"For a CONCEPT_ID  4235215 (Swelling of testicle), the number and percent of records associated with patients with an implausible gender (correct gender = Male).","CDM_TABLE_NAME":"CONDITION_OCCURRENCE","CDM_FIELD_NAME":"CONDITION_CONCEPT_ID","CONCEPT_ID":" 4235215","SQL_FILE":"concept_plausible_gender.sql","CATEGORY":"Plausibility","SUBCATEGORY":"Atemporal","CONTEXT":"Validation","checkId":3097,"FAILED":0,"THRESHOLD_VALUE":5,"_row":"20.260"},{"NUM_VIOLATED_ROWS":9,"PCT_VIOLATED_ROWS":0.0001,"NUM_DENOMINATOR_ROWS":66915,"EXECUTION_TIME":"2.834922 secs","QUERY_TEXT":"\r\n/*********\r\nCONCEPT LEVEL check:\r\nPLAUSIBLE_GENDER - number of records of a given concept which occur in person with implausible gender for that concept\r\n\r\nParameters used in this template:\r\ncdmDatabaseSchema = cdm_ibm_mdcd_v993.dbo\r\ncdmTableName = PROCEDURE_OCCURRENCE\r\ncdmFieldName = PROCEDURE_CONCEPT_ID\r\nconceptId =  4238715\r\nplausibleGender = Female\r\n\r\n**********/\r\n\r\n\r\nSELECT num_violated_rows, CASE WHEN denominator.num_rows = 0 THEN 0 ELSE 1.0*num_violated_rows/denominator.num_rows END AS pct_violated_rows, \r\n  denominator.num_rows as num_denominator_rows\r\nFROM\r\n(\r\n\tSELECT COUNT_BIG(*) AS num_violated_rows\r\n\tFROM\r\n\t(\r\n\t\tSELECT cdmTable.* \r\n\t\tFROM cdm_ibm_mdcd_v993.dbo.PROCEDURE_OCCURRENCE cdmTable\r\n\t\t\tINNER JOIN cdm_ibm_mdcd_v993.dbo.person p\r\n\t\t\tON cdmTable.person_id = p.person_id\r\n\t\t\t\r\n\t\t\t\r\n\t\t\t\r\n\t\tWHERE cdmTable.PROCEDURE_CONCEPT_ID =  4238715\r\n\t\tAND p.gender_concept_id <> 8532 \r\n\t) violated_rows\r\n) violated_row_count,\r\n( \r\n\tSELECT COUNT_BIG(*) AS num_rows\r\n\tFROM cdm_ibm_mdcd_v993.dbo.PROCEDURE_OCCURRENCE cdmTable\r\n\t\r\n\t\r\n\t\r\n\tWHERE PROCEDURE_CONCEPT_ID =  4238715\r\n) denominator\r\n;","CHECK_NAME":"plausibleGender","CHECK_LEVEL":"CONCEPT","CHECK_DESCRIPTION":"For a CONCEPT_ID  4238715 (Removal of intrauterine device), the number and percent of records associated with patients with an implausible gender (correct gender = Female).","CDM_TABLE_NAME":"PROCEDURE_OCCURRENCE","CDM_FIELD_NAME":"PROCEDURE_CONCEPT_ID","CONCEPT_ID":" 4238715","SQL_FILE":"concept_plausible_gender.sql","CATEGORY":"Plausibility","SUBCATEGORY":"Atemporal","CONTEXT":"Validation","checkId":3098,"FAILED":0,"THRESHOLD_VALUE":5,"_row":"20.261"},{"NUM_VIOLATED_ROWS":0,"PCT_VIOLATED_ROWS":0,"NUM_DENOMINATOR_ROWS":734,"EXECUTION_TIME":"1.874952 secs","QUERY_TEXT":"\r\n/*********\r\nCONCEPT LEVEL check:\r\nPLAUSIBLE_GENDER - number of records of a given concept which occur in person with implausible gender for that concept\r\n\r\nParameters used in this template:\r\ncdmDatabaseSchema = cdm_ibm_mdcd_v993.dbo\r\ncdmTableName = PROCEDURE_OCCURRENCE\r\ncdmFieldName = PROCEDURE_CONCEPT_ID\r\nconceptId =  4243919\r\nplausibleGender = Female\r\n\r\n**********/\r\n\r\n\r\nSELECT num_violated_rows, CASE WHEN denominator.num_rows = 0 THEN 0 ELSE 1.0*num_violated_rows/denominator.num_rows END AS pct_violated_rows, \r\n  denominator.num_rows as num_denominator_rows\r\nFROM\r\n(\r\n\tSELECT COUNT_BIG(*) AS num_violated_rows\r\n\tFROM\r\n\t(\r\n\t\tSELECT cdmTable.* \r\n\t\tFROM cdm_ibm_mdcd_v993.dbo.PROCEDURE_OCCURRENCE cdmTable\r\n\t\t\tINNER JOIN cdm_ibm_mdcd_v993.dbo.person p\r\n\t\t\tON cdmTable.person_id = p.person_id\r\n\t\t\t\r\n\t\t\t\r\n\t\t\t\r\n\t\tWHERE cdmTable.PROCEDURE_CONCEPT_ID =  4243919\r\n\t\tAND p.gender_concept_id <> 8532 \r\n\t) violated_rows\r\n) violated_row_count,\r\n( \r\n\tSELECT COUNT_BIG(*) AS num_rows\r\n\tFROM cdm_ibm_mdcd_v993.dbo.PROCEDURE_OCCURRENCE cdmTable\r\n\t\r\n\t\r\n\t\r\n\tWHERE PROCEDURE_CONCEPT_ID =  4243919\r\n) denominator\r\n;","CHECK_NAME":"plausibleGender","CHECK_LEVEL":"CONCEPT","CHECK_DESCRIPTION":"For a CONCEPT_ID  4243919 (Incision of ovary), the number and percent of records associated with patients with an implausible gender (correct gender = Female).","CDM_TABLE_NAME":"PROCEDURE_OCCURRENCE","CDM_FIELD_NAME":"PROCEDURE_CONCEPT_ID","CONCEPT_ID":" 4243919","SQL_FILE":"concept_plausible_gender.sql","CATEGORY":"Plausibility","SUBCATEGORY":"Atemporal","CONTEXT":"Validation","checkId":3099,"FAILED":0,"THRESHOLD_VALUE":5,"_row":"20.262"},{"NUM_VIOLATED_ROWS":29,"PCT_VIOLATED_ROWS":0.0008,"NUM_DENOMINATOR_ROWS":36797,"EXECUTION_TIME":"1.046936 secs","QUERY_TEXT":"\r\n/*********\r\nCONCEPT LEVEL check:\r\nPLAUSIBLE_GENDER - number of records of a given concept which occur in person with implausible gender for that concept\r\n\r\nParameters used in this template:\r\ncdmDatabaseSchema = cdm_ibm_mdcd_v993.dbo\r\ncdmTableName = CONDITION_OCCURRENCE\r\ncdmFieldName = CONDITION_CONCEPT_ID\r\nconceptId =  4260520\r\nplausibleGender = Male\r\n\r\n**********/\r\n\r\n\r\nSELECT num_violated_rows, CASE WHEN denominator.num_rows = 0 THEN 0 ELSE 1.0*num_violated_rows/denominator.num_rows END AS pct_violated_rows, \r\n  denominator.num_rows as num_denominator_rows\r\nFROM\r\n(\r\n\tSELECT COUNT_BIG(*) AS num_violated_rows\r\n\tFROM\r\n\t(\r\n\t\tSELECT cdmTable.* \r\n\t\tFROM cdm_ibm_mdcd_v993.dbo.CONDITION_OCCURRENCE cdmTable\r\n\t\t\tINNER JOIN cdm_ibm_mdcd_v993.dbo.person p\r\n\t\t\tON cdmTable.person_id = p.person_id\r\n\t\t\t\r\n\t\t\t\r\n\t\t\t\r\n\t\tWHERE cdmTable.CONDITION_CONCEPT_ID =  4260520\r\n\t\tAND p.gender_concept_id <> 8507 \r\n\t) violated_rows\r\n) violated_row_count,\r\n( \r\n\tSELECT COUNT_BIG(*) AS num_rows\r\n\tFROM cdm_ibm_mdcd_v993.dbo.CONDITION_OCCURRENCE cdmTable\r\n\t\r\n\t\r\n\t\r\n\tWHERE CONDITION_CONCEPT_ID =  4260520\r\n) denominator\r\n;","CHECK_NAME":"plausibleGender","CHECK_LEVEL":"CONCEPT","CHECK_DESCRIPTION":"For a CONCEPT_ID  4260520 (Balanitis), the number and percent of records associated with patients with an implausible gender (correct gender = Male).","CDM_TABLE_NAME":"CONDITION_OCCURRENCE","CDM_FIELD_NAME":"CONDITION_CONCEPT_ID","CONCEPT_ID":" 4260520","SQL_FILE":"concept_plausible_gender.sql","CATEGORY":"Plausibility","SUBCATEGORY":"Atemporal","CONTEXT":"Validation","checkId":3100,"FAILED":0,"THRESHOLD_VALUE":5,"_row":"20.263"},{"NUM_VIOLATED_ROWS":32,"PCT_VIOLATED_ROWS":0.001,"NUM_DENOMINATOR_ROWS":32974,"EXECUTION_TIME":"3.007914 secs","QUERY_TEXT":"\r\n/*********\r\nCONCEPT LEVEL check:\r\nPLAUSIBLE_GENDER - number of records of a given concept which occur in person with implausible gender for that concept\r\n\r\nParameters used in this template:\r\ncdmDatabaseSchema = cdm_ibm_mdcd_v993.dbo\r\ncdmTableName = CONDITION_OCCURRENCE\r\ncdmFieldName = CONDITION_CONCEPT_ID\r\nconceptId =  4270932\r\nplausibleGender = Male\r\n\r\n**********/\r\n\r\n\r\nSELECT num_violated_rows, CASE WHEN denominator.num_rows = 0 THEN 0 ELSE 1.0*num_violated_rows/denominator.num_rows END AS pct_violated_rows, \r\n  denominator.num_rows as num_denominator_rows\r\nFROM\r\n(\r\n\tSELECT COUNT_BIG(*) AS num_violated_rows\r\n\tFROM\r\n\t(\r\n\t\tSELECT cdmTable.* \r\n\t\tFROM cdm_ibm_mdcd_v993.dbo.CONDITION_OCCURRENCE cdmTable\r\n\t\t\tINNER JOIN cdm_ibm_mdcd_v993.dbo.person p\r\n\t\t\tON cdmTable.person_id = p.person_id\r\n\t\t\t\r\n\t\t\t\r\n\t\t\t\r\n\t\tWHERE cdmTable.CONDITION_CONCEPT_ID =  4270932\r\n\t\tAND p.gender_concept_id <> 8507 \r\n\t) violated_rows\r\n) violated_row_count,\r\n( \r\n\tSELECT COUNT_BIG(*) AS num_rows\r\n\tFROM cdm_ibm_mdcd_v993.dbo.CONDITION_OCCURRENCE cdmTable\r\n\t\r\n\t\r\n\t\r\n\tWHERE CONDITION_CONCEPT_ID =  4270932\r\n) denominator\r\n;","CHECK_NAME":"plausibleGender","CHECK_LEVEL":"CONCEPT","CHECK_DESCRIPTION":"For a CONCEPT_ID  4270932 (Pain in testicle), the number and percent of records associated with patients with an implausible gender (correct gender = Male).","CDM_TABLE_NAME":"CONDITION_OCCURRENCE","CDM_FIELD_NAME":"CONDITION_CONCEPT_ID","CONCEPT_ID":" 4270932","SQL_FILE":"concept_plausible_gender.sql","CATEGORY":"Plausibility","SUBCATEGORY":"Atemporal","CONTEXT":"Validation","checkId":3101,"FAILED":0,"THRESHOLD_VALUE":5,"_row":"20.264"},{"NUM_VIOLATED_ROWS":19,"PCT_VIOLATED_ROWS":0.0001,"NUM_DENOMINATOR_ROWS":201700,"EXECUTION_TIME":"3.314924 secs","QUERY_TEXT":"\r\n/*********\r\nCONCEPT LEVEL check:\r\nPLAUSIBLE_GENDER - number of records of a given concept which occur in person with implausible gender for that concept\r\n\r\nParameters used in this template:\r\ncdmDatabaseSchema = cdm_ibm_mdcd_v993.dbo\r\ncdmTableName = PROCEDURE_OCCURRENCE\r\ncdmFieldName = PROCEDURE_CONCEPT_ID\r\nconceptId =  4275113\r\nplausibleGender = Female\r\n\r\n**********/\r\n\r\n\r\nSELECT num_violated_rows, CASE WHEN denominator.num_rows = 0 THEN 0 ELSE 1.0*num_violated_rows/denominator.num_rows END AS pct_violated_rows, \r\n  denominator.num_rows as num_denominator_rows\r\nFROM\r\n(\r\n\tSELECT COUNT_BIG(*) AS num_violated_rows\r\n\tFROM\r\n\t(\r\n\t\tSELECT cdmTable.* \r\n\t\tFROM cdm_ibm_mdcd_v993.dbo.PROCEDURE_OCCURRENCE cdmTable\r\n\t\t\tINNER JOIN cdm_ibm_mdcd_v993.dbo.person p\r\n\t\t\tON cdmTable.person_id = p.person_id\r\n\t\t\t\r\n\t\t\t\r\n\t\t\t\r\n\t\tWHERE cdmTable.PROCEDURE_CONCEPT_ID =  4275113\r\n\t\tAND p.gender_concept_id <> 8532 \r\n\t) violated_rows\r\n) violated_row_count,\r\n( \r\n\tSELECT COUNT_BIG(*) AS num_rows\r\n\tFROM cdm_ibm_mdcd_v993.dbo.PROCEDURE_OCCURRENCE cdmTable\r\n\t\r\n\t\r\n\t\r\n\tWHERE PROCEDURE_CONCEPT_ID =  4275113\r\n) denominator\r\n;","CHECK_NAME":"plausibleGender","CHECK_LEVEL":"CONCEPT","CHECK_DESCRIPTION":"For a CONCEPT_ID  4275113 (Insertion of intrauterine contraceptive device), the number and percent of records associated with patients with an implausible gender (correct gender = Female).","CDM_TABLE_NAME":"PROCEDURE_OCCURRENCE","CDM_FIELD_NAME":"PROCEDURE_CONCEPT_ID","CONCEPT_ID":" 4275113","SQL_FILE":"concept_plausible_gender.sql","CATEGORY":"Plausibility","SUBCATEGORY":"Atemporal","CONTEXT":"Validation","checkId":3102,"FAILED":0,"THRESHOLD_VALUE":5,"_row":"20.265"},{"NUM_VIOLATED_ROWS":9,"PCT_VIOLATED_ROWS":0.001,"NUM_DENOMINATOR_ROWS":9100,"EXECUTION_TIME":"1.115971 secs","QUERY_TEXT":"\r\n/*********\r\nCONCEPT LEVEL check:\r\nPLAUSIBLE_GENDER - number of records of a given concept which occur in person with implausible gender for that concept\r\n\r\nParameters used in this template:\r\ncdmDatabaseSchema = cdm_ibm_mdcd_v993.dbo\r\ncdmTableName = CONDITION_OCCURRENCE\r\ncdmFieldName = CONDITION_CONCEPT_ID\r\nconceptId =  4279913\r\nplausibleGender = Female\r\n\r\n**********/\r\n\r\n\r\nSELECT num_violated_rows, CASE WHEN denominator.num_rows = 0 THEN 0 ELSE 1.0*num_violated_rows/denominator.num_rows END AS pct_violated_rows, \r\n  denominator.num_rows as num_denominator_rows\r\nFROM\r\n(\r\n\tSELECT COUNT_BIG(*) AS num_violated_rows\r\n\tFROM\r\n\t(\r\n\t\tSELECT cdmTable.* \r\n\t\tFROM cdm_ibm_mdcd_v993.dbo.CONDITION_OCCURRENCE cdmTable\r\n\t\t\tINNER JOIN cdm_ibm_mdcd_v993.dbo.person p\r\n\t\t\tON cdmTable.person_id = p.person_id\r\n\t\t\t\r\n\t\t\t\r\n\t\t\t\r\n\t\tWHERE cdmTable.CONDITION_CONCEPT_ID =  4279913\r\n\t\tAND p.gender_concept_id <> 8532 \r\n\t) violated_rows\r\n) violated_row_count,\r\n( \r\n\tSELECT COUNT_BIG(*) AS num_rows\r\n\tFROM cdm_ibm_mdcd_v993.dbo.CONDITION_OCCURRENCE cdmTable\r\n\t\r\n\t\r\n\t\r\n\tWHERE CONDITION_CONCEPT_ID =  4279913\r\n) denominator\r\n;","CHECK_NAME":"plausibleGender","CHECK_LEVEL":"CONCEPT","CHECK_DESCRIPTION":"For a CONCEPT_ID  4279913 (Primary ovarian failure), the number and percent of records associated with patients with an implausible gender (correct gender = Female).","CDM_TABLE_NAME":"CONDITION_OCCURRENCE","CDM_FIELD_NAME":"CONDITION_CONCEPT_ID","CONCEPT_ID":" 4279913","SQL_FILE":"concept_plausible_gender.sql","CATEGORY":"Plausibility","SUBCATEGORY":"Atemporal","CONTEXT":"Validation","checkId":3103,"FAILED":0,"THRESHOLD_VALUE":5,"_row":"20.266"},{"NUM_VIOLATED_ROWS":4,"PCT_VIOLATED_ROWS":0.0024,"NUM_DENOMINATOR_ROWS":1701,"EXECUTION_TIME":"5.050863 secs","QUERY_TEXT":"\r\n/*********\r\nCONCEPT LEVEL check:\r\nPLAUSIBLE_GENDER - number of records of a given concept which occur in person with implausible gender for that concept\r\n\r\nParameters used in this template:\r\ncdmDatabaseSchema = cdm_ibm_mdcd_v993.dbo\r\ncdmTableName = CONDITION_OCCURRENCE\r\ncdmFieldName = CONDITION_CONCEPT_ID\r\nconceptId =  4281030\r\nplausibleGender = Female\r\n\r\n**********/\r\n\r\n\r\nSELECT num_violated_rows, CASE WHEN denominator.num_rows = 0 THEN 0 ELSE 1.0*num_violated_rows/denominator.num_rows END AS pct_violated_rows, \r\n  denominator.num_rows as num_denominator_rows\r\nFROM\r\n(\r\n\tSELECT COUNT_BIG(*) AS num_violated_rows\r\n\tFROM\r\n\t(\r\n\t\tSELECT cdmTable.* \r\n\t\tFROM cdm_ibm_mdcd_v993.dbo.CONDITION_OCCURRENCE cdmTable\r\n\t\t\tINNER JOIN cdm_ibm_mdcd_v993.dbo.person p\r\n\t\t\tON cdmTable.person_id = p.person_id\r\n\t\t\t\r\n\t\t\t\r\n\t\t\t\r\n\t\tWHERE cdmTable.CONDITION_CONCEPT_ID =  4281030\r\n\t\tAND p.gender_concept_id <> 8532 \r\n\t) violated_rows\r\n) violated_row_count,\r\n( \r\n\tSELECT COUNT_BIG(*) AS num_rows\r\n\tFROM cdm_ibm_mdcd_v993.dbo.CONDITION_OCCURRENCE cdmTable\r\n\t\r\n\t\r\n\t\r\n\tWHERE CONDITION_CONCEPT_ID =  4281030\r\n) denominator\r\n;","CHECK_NAME":"plausibleGender","CHECK_LEVEL":"CONCEPT","CHECK_DESCRIPTION":"For a CONCEPT_ID  4281030 (Secondary malignant neoplasm of right ovary), the number and percent of records associated with patients with an implausible gender (correct gender = Female).","CDM_TABLE_NAME":"CONDITION_OCCURRENCE","CDM_FIELD_NAME":"CONDITION_CONCEPT_ID","CONCEPT_ID":" 4281030","SQL_FILE":"concept_plausible_gender.sql","CATEGORY":"Plausibility","SUBCATEGORY":"Atemporal","CONTEXT":"Validation","checkId":3104,"FAILED":0,"THRESHOLD_VALUE":5,"_row":"20.267"},{"NUM_VIOLATED_ROWS":1,"PCT_VIOLATED_ROWS":0.0004,"NUM_DENOMINATOR_ROWS":2856,"EXECUTION_TIME":"1.365956 secs","QUERY_TEXT":"\r\n/*********\r\nCONCEPT LEVEL check:\r\nPLAUSIBLE_GENDER - number of records of a given concept which occur in person with implausible gender for that concept\r\n\r\nParameters used in this template:\r\ncdmDatabaseSchema = cdm_ibm_mdcd_v993.dbo\r\ncdmTableName = CONDITION_OCCURRENCE\r\ncdmFieldName = CONDITION_CONCEPT_ID\r\nconceptId =  4294393\r\nplausibleGender = Male\r\n\r\n**********/\r\n\r\n\r\nSELECT num_violated_rows, CASE WHEN denominator.num_rows = 0 THEN 0 ELSE 1.0*num_violated_rows/denominator.num_rows END AS pct_violated_rows, \r\n  denominator.num_rows as num_denominator_rows\r\nFROM\r\n(\r\n\tSELECT COUNT_BIG(*) AS num_violated_rows\r\n\tFROM\r\n\t(\r\n\t\tSELECT cdmTable.* \r\n\t\tFROM cdm_ibm_mdcd_v993.dbo.CONDITION_OCCURRENCE cdmTable\r\n\t\t\tINNER JOIN cdm_ibm_mdcd_v993.dbo.person p\r\n\t\t\tON cdmTable.person_id = p.person_id\r\n\t\t\t\r\n\t\t\t\r\n\t\t\t\r\n\t\tWHERE cdmTable.CONDITION_CONCEPT_ID =  4294393\r\n\t\tAND p.gender_concept_id <> 8507 \r\n\t) violated_rows\r\n) violated_row_count,\r\n( \r\n\tSELECT COUNT_BIG(*) AS num_rows\r\n\tFROM cdm_ibm_mdcd_v993.dbo.CONDITION_OCCURRENCE cdmTable\r\n\t\r\n\t\r\n\t\r\n\tWHERE CONDITION_CONCEPT_ID =  4294393\r\n) denominator\r\n;","CHECK_NAME":"plausibleGender","CHECK_LEVEL":"CONCEPT","CHECK_DESCRIPTION":"For a CONCEPT_ID  4294393 (Ulcer of penis), the number and percent of records associated with patients with an implausible gender (correct gender = Male).","CDM_TABLE_NAME":"CONDITION_OCCURRENCE","CDM_FIELD_NAME":"CONDITION_CONCEPT_ID","CONCEPT_ID":" 4294393","SQL_FILE":"concept_plausible_gender.sql","CATEGORY":"Plausibility","SUBCATEGORY":"Atemporal","CONTEXT":"Validation","checkId":3105,"FAILED":0,"THRESHOLD_VALUE":5,"_row":"20.268"},{"NUM_VIOLATED_ROWS":9,"PCT_VIOLATED_ROWS":0.0015,"NUM_DENOMINATOR_ROWS":5928,"EXECUTION_TIME":"0.803985 secs","QUERY_TEXT":"\r\n/*********\r\nCONCEPT LEVEL check:\r\nPLAUSIBLE_GENDER - number of records of a given concept which occur in person with implausible gender for that concept\r\n\r\nParameters used in this template:\r\ncdmDatabaseSchema = cdm_ibm_mdcd_v993.dbo\r\ncdmTableName = PROCEDURE_OCCURRENCE\r\ncdmFieldName = PROCEDURE_CONCEPT_ID\r\nconceptId =  4294805\r\nplausibleGender = Female\r\n\r\n**********/\r\n\r\n\r\nSELECT num_violated_rows, CASE WHEN denominator.num_rows = 0 THEN 0 ELSE 1.0*num_violated_rows/denominator.num_rows END AS pct_violated_rows, \r\n  denominator.num_rows as num_denominator_rows\r\nFROM\r\n(\r\n\tSELECT COUNT_BIG(*) AS num_violated_rows\r\n\tFROM\r\n\t(\r\n\t\tSELECT cdmTable.* \r\n\t\tFROM cdm_ibm_mdcd_v993.dbo.PROCEDURE_OCCURRENCE cdmTable\r\n\t\t\tINNER JOIN cdm_ibm_mdcd_v993.dbo.person p\r\n\t\t\tON cdmTable.person_id = p.person_id\r\n\t\t\t\r\n\t\t\t\r\n\t\t\t\r\n\t\tWHERE cdmTable.PROCEDURE_CONCEPT_ID =  4294805\r\n\t\tAND p.gender_concept_id <> 8532 \r\n\t) violated_rows\r\n) violated_row_count,\r\n( \r\n\tSELECT COUNT_BIG(*) AS num_rows\r\n\tFROM cdm_ibm_mdcd_v993.dbo.PROCEDURE_OCCURRENCE cdmTable\r\n\t\r\n\t\r\n\t\r\n\tWHERE PROCEDURE_CONCEPT_ID =  4294805\r\n) denominator\r\n;","CHECK_NAME":"plausibleGender","CHECK_LEVEL":"CONCEPT","CHECK_DESCRIPTION":"For a CONCEPT_ID  4294805 (Laparoscopic-assisted vaginal hysterectomy), the number and percent of records associated with patients with an implausible gender (correct gender = Female).","CDM_TABLE_NAME":"PROCEDURE_OCCURRENCE","CDM_FIELD_NAME":"PROCEDURE_CONCEPT_ID","CONCEPT_ID":" 4294805","SQL_FILE":"concept_plausible_gender.sql","CATEGORY":"Plausibility","SUBCATEGORY":"Atemporal","CONTEXT":"Validation","checkId":3106,"FAILED":0,"THRESHOLD_VALUE":5,"_row":"20.269"},{"NUM_VIOLATED_ROWS":208,"PCT_VIOLATED_ROWS":0.0021,"NUM_DENOMINATOR_ROWS":101292,"EXECUTION_TIME":"1.577949 secs","QUERY_TEXT":"\r\n/*********\r\nCONCEPT LEVEL check:\r\nPLAUSIBLE_GENDER - number of records of a given concept which occur in person with implausible gender for that concept\r\n\r\nParameters used in this template:\r\ncdmDatabaseSchema = cdm_ibm_mdcd_v993.dbo\r\ncdmTableName = CONDITION_OCCURRENCE\r\ncdmFieldName = CONDITION_CONCEPT_ID\r\nconceptId =  4295261\r\nplausibleGender = Female\r\n\r\n**********/\r\n\r\n\r\nSELECT num_violated_rows, CASE WHEN denominator.num_rows = 0 THEN 0 ELSE 1.0*num_violated_rows/denominator.num_rows END AS pct_violated_rows, \r\n  denominator.num_rows as num_denominator_rows\r\nFROM\r\n(\r\n\tSELECT COUNT_BIG(*) AS num_violated_rows\r\n\tFROM\r\n\t(\r\n\t\tSELECT cdmTable.* \r\n\t\tFROM cdm_ibm_mdcd_v993.dbo.CONDITION_OCCURRENCE cdmTable\r\n\t\t\tINNER JOIN cdm_ibm_mdcd_v993.dbo.person p\r\n\t\t\tON cdmTable.person_id = p.person_id\r\n\t\t\t\r\n\t\t\t\r\n\t\t\t\r\n\t\tWHERE cdmTable.CONDITION_CONCEPT_ID =  4295261\r\n\t\tAND p.gender_concept_id <> 8532 \r\n\t) violated_rows\r\n) violated_row_count,\r\n( \r\n\tSELECT COUNT_BIG(*) AS num_rows\r\n\tFROM cdm_ibm_mdcd_v993.dbo.CONDITION_OCCURRENCE cdmTable\r\n\t\r\n\t\r\n\t\r\n\tWHERE CONDITION_CONCEPT_ID =  4295261\r\n) denominator\r\n;","CHECK_NAME":"plausibleGender","CHECK_LEVEL":"CONCEPT","CHECK_DESCRIPTION":"For a CONCEPT_ID  4295261 (Postmenopausal state), the number and percent of records associated with patients with an implausible gender (correct gender = Female).","CDM_TABLE_NAME":"CONDITION_OCCURRENCE","CDM_FIELD_NAME":"CONDITION_CONCEPT_ID","CONCEPT_ID":" 4295261","SQL_FILE":"concept_plausible_gender.sql","CATEGORY":"Plausibility","SUBCATEGORY":"Atemporal","CONTEXT":"Validation","checkId":3107,"FAILED":0,"THRESHOLD_VALUE":5,"_row":"20.270"},{"NUM_VIOLATED_ROWS":0,"PCT_VIOLATED_ROWS":0,"NUM_DENOMINATOR_ROWS":0,"EXECUTION_TIME":"5.407864 secs","QUERY_TEXT":"\r\n/*********\r\nCONCEPT LEVEL check:\r\nPLAUSIBLE_GENDER - number of records of a given concept which occur in person with implausible gender for that concept\r\n\r\nParameters used in this template:\r\ncdmDatabaseSchema = cdm_ibm_mdcd_v993.dbo\r\ncdmTableName = CONDITION_OCCURRENCE\r\ncdmFieldName = CONDITION_CONCEPT_ID\r\nconceptId =  4303258\r\nplausibleGender = Female\r\n\r\n**********/\r\n\r\n\r\nSELECT num_violated_rows, CASE WHEN denominator.num_rows = 0 THEN 0 ELSE 1.0*num_violated_rows/denominator.num_rows END AS pct_violated_rows, \r\n  denominator.num_rows as num_denominator_rows\r\nFROM\r\n(\r\n\tSELECT COUNT_BIG(*) AS num_violated_rows\r\n\tFROM\r\n\t(\r\n\t\tSELECT cdmTable.* \r\n\t\tFROM cdm_ibm_mdcd_v993.dbo.CONDITION_OCCURRENCE cdmTable\r\n\t\t\tINNER JOIN cdm_ibm_mdcd_v993.dbo.person p\r\n\t\t\tON cdmTable.person_id = p.person_id\r\n\t\t\t\r\n\t\t\t\r\n\t\t\t\r\n\t\tWHERE cdmTable.CONDITION_CONCEPT_ID =  4303258\r\n\t\tAND p.gender_concept_id <> 8532 \r\n\t) violated_rows\r\n) violated_row_count,\r\n( \r\n\tSELECT COUNT_BIG(*) AS num_rows\r\n\tFROM cdm_ibm_mdcd_v993.dbo.CONDITION_OCCURRENCE cdmTable\r\n\t\r\n\t\r\n\t\r\n\tWHERE CONDITION_CONCEPT_ID =  4303258\r\n) denominator\r\n;","CHECK_NAME":"plausibleGender","CHECK_LEVEL":"CONCEPT","CHECK_DESCRIPTION":"For a CONCEPT_ID  4303258 (Bacterial vaginosis), the number and percent of records associated with patients with an implausible gender (correct gender = Female).","CDM_TABLE_NAME":"CONDITION_OCCURRENCE","CDM_FIELD_NAME":"CONDITION_CONCEPT_ID","CONCEPT_ID":" 4303258","SQL_FILE":"concept_plausible_gender.sql","CATEGORY":"Plausibility","SUBCATEGORY":"Atemporal","CONTEXT":"Validation","checkId":3108,"FAILED":0,"THRESHOLD_VALUE":5,"_row":"20.271"},{"NUM_VIOLATED_ROWS":4007,"PCT_VIOLATED_ROWS":0.0009,"NUM_DENOMINATOR_ROWS":4541011,"EXECUTION_TIME":"1.063969 secs","QUERY_TEXT":"\r\n/*********\r\nCONCEPT LEVEL check:\r\nPLAUSIBLE_GENDER - number of records of a given concept which occur in person with implausible gender for that concept\r\n\r\nParameters used in this template:\r\ncdmDatabaseSchema = cdm_ibm_mdcd_v993.dbo\r\ncdmTableName = PROCEDURE_OCCURRENCE\r\ncdmFieldName = PROCEDURE_CONCEPT_ID\r\nconceptId =  4306780\r\nplausibleGender = Female\r\n\r\n**********/\r\n\r\n\r\nSELECT num_violated_rows, CASE WHEN denominator.num_rows = 0 THEN 0 ELSE 1.0*num_violated_rows/denominator.num_rows END AS pct_violated_rows, \r\n  denominator.num_rows as num_denominator_rows\r\nFROM\r\n(\r\n\tSELECT COUNT_BIG(*) AS num_violated_rows\r\n\tFROM\r\n\t(\r\n\t\tSELECT cdmTable.* \r\n\t\tFROM cdm_ibm_mdcd_v993.dbo.PROCEDURE_OCCURRENCE cdmTable\r\n\t\t\tINNER JOIN cdm_ibm_mdcd_v993.dbo.person p\r\n\t\t\tON cdmTable.person_id = p.person_id\r\n\t\t\t\r\n\t\t\t\r\n\t\t\t\r\n\t\tWHERE cdmTable.PROCEDURE_CONCEPT_ID =  4306780\r\n\t\tAND p.gender_concept_id <> 8532 \r\n\t) violated_rows\r\n) violated_row_count,\r\n( \r\n\tSELECT COUNT_BIG(*) AS num_rows\r\n\tFROM cdm_ibm_mdcd_v993.dbo.PROCEDURE_OCCURRENCE cdmTable\r\n\t\r\n\t\r\n\t\r\n\tWHERE PROCEDURE_CONCEPT_ID =  4306780\r\n) denominator\r\n;","CHECK_NAME":"plausibleGender","CHECK_LEVEL":"CONCEPT","CHECK_DESCRIPTION":"For a CONCEPT_ID  4306780 (Gynecologic examination), the number and percent of records associated with patients with an implausible gender (correct gender = Female).","CDM_TABLE_NAME":"PROCEDURE_OCCURRENCE","CDM_FIELD_NAME":"PROCEDURE_CONCEPT_ID","CONCEPT_ID":" 4306780","SQL_FILE":"concept_plausible_gender.sql","CATEGORY":"Plausibility","SUBCATEGORY":"Atemporal","CONTEXT":"Validation","checkId":3109,"FAILED":0,"THRESHOLD_VALUE":5,"_row":"20.272"},{"NUM_VIOLATED_ROWS":6,"PCT_VIOLATED_ROWS":0.0029,"NUM_DENOMINATOR_ROWS":2070,"EXECUTION_TIME":"0.821972 secs","QUERY_TEXT":"\r\n/*********\r\nCONCEPT LEVEL check:\r\nPLAUSIBLE_GENDER - number of records of a given concept which occur in person with implausible gender for that concept\r\n\r\nParameters used in this template:\r\ncdmDatabaseSchema = cdm_ibm_mdcd_v993.dbo\r\ncdmTableName = PROCEDURE_OCCURRENCE\r\ncdmFieldName = PROCEDURE_CONCEPT_ID\r\nconceptId =  4310552\r\nplausibleGender = Male\r\n\r\n**********/\r\n\r\n\r\nSELECT num_violated_rows, CASE WHEN denominator.num_rows = 0 THEN 0 ELSE 1.0*num_violated_rows/denominator.num_rows END AS pct_violated_rows, \r\n  denominator.num_rows as num_denominator_rows\r\nFROM\r\n(\r\n\tSELECT COUNT_BIG(*) AS num_violated_rows\r\n\tFROM\r\n\t(\r\n\t\tSELECT cdmTable.* \r\n\t\tFROM cdm_ibm_mdcd_v993.dbo.PROCEDURE_OCCURRENCE cdmTable\r\n\t\t\tINNER JOIN cdm_ibm_mdcd_v993.dbo.person p\r\n\t\t\tON cdmTable.person_id = p.person_id\r\n\t\t\t\r\n\t\t\t\r\n\t\t\t\r\n\t\tWHERE cdmTable.PROCEDURE_CONCEPT_ID =  4310552\r\n\t\tAND p.gender_concept_id <> 8507 \r\n\t) violated_rows\r\n) violated_row_count,\r\n( \r\n\tSELECT COUNT_BIG(*) AS num_rows\r\n\tFROM cdm_ibm_mdcd_v993.dbo.PROCEDURE_OCCURRENCE cdmTable\r\n\t\r\n\t\r\n\t\r\n\tWHERE PROCEDURE_CONCEPT_ID =  4310552\r\n) denominator\r\n;","CHECK_NAME":"plausibleGender","CHECK_LEVEL":"CONCEPT","CHECK_DESCRIPTION":"For a CONCEPT_ID  4310552 (Orchidopexy), the number and percent of records associated with patients with an implausible gender (correct gender = Male).","CDM_TABLE_NAME":"PROCEDURE_OCCURRENCE","CDM_FIELD_NAME":"PROCEDURE_CONCEPT_ID","CONCEPT_ID":" 4310552","SQL_FILE":"concept_plausible_gender.sql","CATEGORY":"Plausibility","SUBCATEGORY":"Atemporal","CONTEXT":"Validation","checkId":3110,"FAILED":0,"THRESHOLD_VALUE":5,"_row":"20.273"},{"NUM_VIOLATED_ROWS":148,"PCT_VIOLATED_ROWS":0.002,"NUM_DENOMINATOR_ROWS":73357,"EXECUTION_TIME":"1.021964 secs","QUERY_TEXT":"\r\n/*********\r\nCONCEPT LEVEL check:\r\nPLAUSIBLE_GENDER - number of records of a given concept which occur in person with implausible gender for that concept\r\n\r\nParameters used in this template:\r\ncdmDatabaseSchema = cdm_ibm_mdcd_v993.dbo\r\ncdmTableName = CONDITION_OCCURRENCE\r\ncdmFieldName = CONDITION_CONCEPT_ID\r\nconceptId =  4320332\r\nplausibleGender = Male\r\n\r\n**********/\r\n\r\n\r\nSELECT num_violated_rows, CASE WHEN denominator.num_rows = 0 THEN 0 ELSE 1.0*num_violated_rows/denominator.num_rows END AS pct_violated_rows, \r\n  denominator.num_rows as num_denominator_rows\r\nFROM\r\n(\r\n\tSELECT COUNT_BIG(*) AS num_violated_rows\r\n\tFROM\r\n\t(\r\n\t\tSELECT cdmTable.* \r\n\t\tFROM cdm_ibm_mdcd_v993.dbo.CONDITION_OCCURRENCE cdmTable\r\n\t\t\tINNER JOIN cdm_ibm_mdcd_v993.dbo.person p\r\n\t\t\tON cdmTable.person_id = p.person_id\r\n\t\t\t\r\n\t\t\t\r\n\t\t\t\r\n\t\tWHERE cdmTable.CONDITION_CONCEPT_ID =  4320332\r\n\t\tAND p.gender_concept_id <> 8507 \r\n\t) violated_rows\r\n) violated_row_count,\r\n( \r\n\tSELECT COUNT_BIG(*) AS num_rows\r\n\tFROM cdm_ibm_mdcd_v993.dbo.CONDITION_OCCURRENCE cdmTable\r\n\t\r\n\t\r\n\t\r\n\tWHERE CONDITION_CONCEPT_ID =  4320332\r\n) denominator\r\n;","CHECK_NAME":"plausibleGender","CHECK_LEVEL":"CONCEPT","CHECK_DESCRIPTION":"For a CONCEPT_ID  4320332 (Hydrocele of tunica vaginalis), the number and percent of records associated with patients with an implausible gender (correct gender = Male).","CDM_TABLE_NAME":"CONDITION_OCCURRENCE","CDM_FIELD_NAME":"CONDITION_CONCEPT_ID","CONCEPT_ID":" 4320332","SQL_FILE":"concept_plausible_gender.sql","CATEGORY":"Plausibility","SUBCATEGORY":"Atemporal","CONTEXT":"Validation","checkId":3111,"FAILED":0,"THRESHOLD_VALUE":5,"_row":"20.274"},{"NUM_VIOLATED_ROWS":6,"PCT_VIOLATED_ROWS":0.0096,"NUM_DENOMINATOR_ROWS":622,"EXECUTION_TIME":"1.906945 secs","QUERY_TEXT":"\r\n/*********\r\nCONCEPT LEVEL check:\r\nPLAUSIBLE_GENDER - number of records of a given concept which occur in person with implausible gender for that concept\r\n\r\nParameters used in this template:\r\ncdmDatabaseSchema = cdm_ibm_mdcd_v993.dbo\r\ncdmTableName = PROCEDURE_OCCURRENCE\r\ncdmFieldName = PROCEDURE_CONCEPT_ID\r\nconceptId =  4321575\r\nplausibleGender = Male\r\n\r\n**********/\r\n\r\n\r\nSELECT num_violated_rows, CASE WHEN denominator.num_rows = 0 THEN 0 ELSE 1.0*num_violated_rows/denominator.num_rows END AS pct_violated_rows, \r\n  denominator.num_rows as num_denominator_rows\r\nFROM\r\n(\r\n\tSELECT COUNT_BIG(*) AS num_violated_rows\r\n\tFROM\r\n\t(\r\n\t\tSELECT cdmTable.* \r\n\t\tFROM cdm_ibm_mdcd_v993.dbo.PROCEDURE_OCCURRENCE cdmTable\r\n\t\t\tINNER JOIN cdm_ibm_mdcd_v993.dbo.person p\r\n\t\t\tON cdmTable.person_id = p.person_id\r\n\t\t\t\r\n\t\t\t\r\n\t\t\t\r\n\t\tWHERE cdmTable.PROCEDURE_CONCEPT_ID =  4321575\r\n\t\tAND p.gender_concept_id <> 8507 \r\n\t) violated_rows\r\n) violated_row_count,\r\n( \r\n\tSELECT COUNT_BIG(*) AS num_rows\r\n\tFROM cdm_ibm_mdcd_v993.dbo.PROCEDURE_OCCURRENCE cdmTable\r\n\t\r\n\t\r\n\t\r\n\tWHERE PROCEDURE_CONCEPT_ID =  4321575\r\n) denominator\r\n;","CHECK_NAME":"plausibleGender","CHECK_LEVEL":"CONCEPT","CHECK_DESCRIPTION":"For a CONCEPT_ID  4321575 (Lysis of penile adhesions), the number and percent of records associated with patients with an implausible gender (correct gender = Male).","CDM_TABLE_NAME":"PROCEDURE_OCCURRENCE","CDM_FIELD_NAME":"PROCEDURE_CONCEPT_ID","CONCEPT_ID":" 4321575","SQL_FILE":"concept_plausible_gender.sql","CATEGORY":"Plausibility","SUBCATEGORY":"Atemporal","CONTEXT":"Validation","checkId":3112,"FAILED":0,"THRESHOLD_VALUE":5,"_row":"20.275"},{"NUM_VIOLATED_ROWS":0,"PCT_VIOLATED_ROWS":0,"NUM_DENOMINATOR_ROWS":86,"EXECUTION_TIME":"8.231811 secs","QUERY_TEXT":"\r\n/*********\r\nCONCEPT LEVEL check:\r\nPLAUSIBLE_GENDER - number of records of a given concept which occur in person with implausible gender for that concept\r\n\r\nParameters used in this template:\r\ncdmDatabaseSchema = cdm_ibm_mdcd_v993.dbo\r\ncdmTableName = PROCEDURE_OCCURRENCE\r\ncdmFieldName = PROCEDURE_CONCEPT_ID\r\nconceptId =  4330583\r\nplausibleGender = Male\r\n\r\n**********/\r\n\r\n\r\nSELECT num_violated_rows, CASE WHEN denominator.num_rows = 0 THEN 0 ELSE 1.0*num_violated_rows/denominator.num_rows END AS pct_violated_rows, \r\n  denominator.num_rows as num_denominator_rows\r\nFROM\r\n(\r\n\tSELECT COUNT_BIG(*) AS num_violated_rows\r\n\tFROM\r\n\t(\r\n\t\tSELECT cdmTable.* \r\n\t\tFROM cdm_ibm_mdcd_v993.dbo.PROCEDURE_OCCURRENCE cdmTable\r\n\t\t\tINNER JOIN cdm_ibm_mdcd_v993.dbo.person p\r\n\t\t\tON cdmTable.person_id = p.person_id\r\n\t\t\t\r\n\t\t\t\r\n\t\t\t\r\n\t\tWHERE cdmTable.PROCEDURE_CONCEPT_ID =  4330583\r\n\t\tAND p.gender_concept_id <> 8507 \r\n\t) violated_rows\r\n) violated_row_count,\r\n( \r\n\tSELECT COUNT_BIG(*) AS num_rows\r\n\tFROM cdm_ibm_mdcd_v993.dbo.PROCEDURE_OCCURRENCE cdmTable\r\n\t\r\n\t\r\n\t\r\n\tWHERE PROCEDURE_CONCEPT_ID =  4330583\r\n) denominator\r\n;","CHECK_NAME":"plausibleGender","CHECK_LEVEL":"CONCEPT","CHECK_DESCRIPTION":"For a CONCEPT_ID  4330583 (Vasectomy), the number and percent of records associated with patients with an implausible gender (correct gender = Male).","CDM_TABLE_NAME":"PROCEDURE_OCCURRENCE","CDM_FIELD_NAME":"PROCEDURE_CONCEPT_ID","CONCEPT_ID":" 4330583","SQL_FILE":"concept_plausible_gender.sql","CATEGORY":"Plausibility","SUBCATEGORY":"Atemporal","CONTEXT":"Validation","checkId":3113,"FAILED":0,"THRESHOLD_VALUE":5,"_row":"20.276"},{"NUM_VIOLATED_ROWS":0,"PCT_VIOLATED_ROWS":0,"NUM_DENOMINATOR_ROWS":0,"EXECUTION_TIME":"5.333861 secs","QUERY_TEXT":"\r\n/*********\r\nCONCEPT LEVEL check:\r\nPLAUSIBLE_GENDER - number of records of a given concept which occur in person with implausible gender for that concept\r\n\r\nParameters used in this template:\r\ncdmDatabaseSchema = cdm_ibm_mdcd_v993.dbo\r\ncdmTableName = CONDITION_OCCURRENCE\r\ncdmFieldName = CONDITION_CONCEPT_ID\r\nconceptId =  4339088\r\nplausibleGender = Male\r\n\r\n**********/\r\n\r\n\r\nSELECT num_violated_rows, CASE WHEN denominator.num_rows = 0 THEN 0 ELSE 1.0*num_violated_rows/denominator.num_rows END AS pct_violated_rows, \r\n  denominator.num_rows as num_denominator_rows\r\nFROM\r\n(\r\n\tSELECT COUNT_BIG(*) AS num_violated_rows\r\n\tFROM\r\n\t(\r\n\t\tSELECT cdmTable.* \r\n\t\tFROM cdm_ibm_mdcd_v993.dbo.CONDITION_OCCURRENCE cdmTable\r\n\t\t\tINNER JOIN cdm_ibm_mdcd_v993.dbo.person p\r\n\t\t\tON cdmTable.person_id = p.person_id\r\n\t\t\t\r\n\t\t\t\r\n\t\t\t\r\n\t\tWHERE cdmTable.CONDITION_CONCEPT_ID =  4339088\r\n\t\tAND p.gender_concept_id <> 8507 \r\n\t) violated_rows\r\n) violated_row_count,\r\n( \r\n\tSELECT COUNT_BIG(*) AS num_rows\r\n\tFROM cdm_ibm_mdcd_v993.dbo.CONDITION_OCCURRENCE cdmTable\r\n\t\r\n\t\r\n\t\r\n\tWHERE CONDITION_CONCEPT_ID =  4339088\r\n) denominator\r\n;","CHECK_NAME":"plausibleGender","CHECK_LEVEL":"CONCEPT","CHECK_DESCRIPTION":"For a CONCEPT_ID  4339088 (Testicular mass), the number and percent of records associated with patients with an implausible gender (correct gender = Male).","CDM_TABLE_NAME":"CONDITION_OCCURRENCE","CDM_FIELD_NAME":"CONDITION_CONCEPT_ID","CONCEPT_ID":" 4339088","SQL_FILE":"concept_plausible_gender.sql","CATEGORY":"Plausibility","SUBCATEGORY":"Atemporal","CONTEXT":"Validation","checkId":3114,"FAILED":0,"THRESHOLD_VALUE":5,"_row":"20.277"},{"NUM_VIOLATED_ROWS":37,"PCT_VIOLATED_ROWS":0.0016,"NUM_DENOMINATOR_ROWS":23246,"EXECUTION_TIME":"0.694975 secs","QUERY_TEXT":"\r\n/*********\r\nCONCEPT LEVEL check:\r\nPLAUSIBLE_GENDER - number of records of a given concept which occur in person with implausible gender for that concept\r\n\r\nParameters used in this template:\r\ncdmDatabaseSchema = cdm_ibm_mdcd_v993.dbo\r\ncdmTableName = CONDITION_OCCURRENCE\r\ncdmFieldName = CONDITION_CONCEPT_ID\r\nconceptId = 40481080\r\nplausibleGender = Male\r\n\r\n**********/\r\n\r\n\r\nSELECT num_violated_rows, CASE WHEN denominator.num_rows = 0 THEN 0 ELSE 1.0*num_violated_rows/denominator.num_rows END AS pct_violated_rows, \r\n  denominator.num_rows as num_denominator_rows\r\nFROM\r\n(\r\n\tSELECT COUNT_BIG(*) AS num_violated_rows\r\n\tFROM\r\n\t(\r\n\t\tSELECT cdmTable.* \r\n\t\tFROM cdm_ibm_mdcd_v993.dbo.CONDITION_OCCURRENCE cdmTable\r\n\t\t\tINNER JOIN cdm_ibm_mdcd_v993.dbo.person p\r\n\t\t\tON cdmTable.person_id = p.person_id\r\n\t\t\t\r\n\t\t\t\r\n\t\t\t\r\n\t\tWHERE cdmTable.CONDITION_CONCEPT_ID = 40481080\r\n\t\tAND p.gender_concept_id <> 8507 \r\n\t) violated_rows\r\n) violated_row_count,\r\n( \r\n\tSELECT COUNT_BIG(*) AS num_rows\r\n\tFROM cdm_ibm_mdcd_v993.dbo.CONDITION_OCCURRENCE cdmTable\r\n\t\r\n\t\r\n\t\r\n\tWHERE CONDITION_CONCEPT_ID = 40481080\r\n) denominator\r\n;","CHECK_NAME":"plausibleGender","CHECK_LEVEL":"CONCEPT","CHECK_DESCRIPTION":"For a CONCEPT_ID 40481080 (Benign localized hyperplasia of prostate), the number and percent of records associated with patients with an implausible gender (correct gender = Male).","CDM_TABLE_NAME":"CONDITION_OCCURRENCE","CDM_FIELD_NAME":"CONDITION_CONCEPT_ID","CONCEPT_ID":"40481080","SQL_FILE":"concept_plausible_gender.sql","CATEGORY":"Plausibility","SUBCATEGORY":"Atemporal","CONTEXT":"Validation","checkId":3115,"FAILED":0,"THRESHOLD_VALUE":5,"_row":"20.278"},{"NUM_VIOLATED_ROWS":17,"PCT_VIOLATED_ROWS":0.0053,"NUM_DENOMINATOR_ROWS":3223,"EXECUTION_TIME":"2.516933 secs","QUERY_TEXT":"\r\n/*********\r\nCONCEPT LEVEL check:\r\nPLAUSIBLE_GENDER - number of records of a given concept which occur in person with implausible gender for that concept\r\n\r\nParameters used in this template:\r\ncdmDatabaseSchema = cdm_ibm_mdcd_v993.dbo\r\ncdmTableName = CONDITION_OCCURRENCE\r\ncdmFieldName = CONDITION_CONCEPT_ID\r\nconceptId = 40482030\r\nplausibleGender = Male\r\n\r\n**********/\r\n\r\n\r\nSELECT num_violated_rows, CASE WHEN denominator.num_rows = 0 THEN 0 ELSE 1.0*num_violated_rows/denominator.num_rows END AS pct_violated_rows, \r\n  denominator.num_rows as num_denominator_rows\r\nFROM\r\n(\r\n\tSELECT COUNT_BIG(*) AS num_violated_rows\r\n\tFROM\r\n\t(\r\n\t\tSELECT cdmTable.* \r\n\t\tFROM cdm_ibm_mdcd_v993.dbo.CONDITION_OCCURRENCE cdmTable\r\n\t\t\tINNER JOIN cdm_ibm_mdcd_v993.dbo.person p\r\n\t\t\tON cdmTable.person_id = p.person_id\r\n\t\t\t\r\n\t\t\t\r\n\t\t\t\r\n\t\tWHERE cdmTable.CONDITION_CONCEPT_ID = 40482030\r\n\t\tAND p.gender_concept_id <> 8507 \r\n\t) violated_rows\r\n) violated_row_count,\r\n( \r\n\tSELECT COUNT_BIG(*) AS num_rows\r\n\tFROM cdm_ibm_mdcd_v993.dbo.CONDITION_OCCURRENCE cdmTable\r\n\t\r\n\t\r\n\t\r\n\tWHERE CONDITION_CONCEPT_ID = 40482030\r\n) denominator\r\n;","CHECK_NAME":"plausibleGender","CHECK_LEVEL":"CONCEPT","CHECK_DESCRIPTION":"For a CONCEPT_ID 40482030 (Dysplasia of prostate), the number and percent of records associated with patients with an implausible gender (correct gender = Male).","CDM_TABLE_NAME":"CONDITION_OCCURRENCE","CDM_FIELD_NAME":"CONDITION_CONCEPT_ID","CONCEPT_ID":"40482030","SQL_FILE":"concept_plausible_gender.sql","CATEGORY":"Plausibility","SUBCATEGORY":"Atemporal","CONTEXT":"Validation","checkId":3116,"FAILED":0,"THRESHOLD_VALUE":5,"_row":"20.279"},{"NUM_VIOLATED_ROWS":0,"PCT_VIOLATED_ROWS":0,"NUM_DENOMINATOR_ROWS":11017,"EXECUTION_TIME":"3.876891 secs","QUERY_TEXT":"\r\n/*********\r\nCONCEPT LEVEL check:\r\nPLAUSIBLE_GENDER - number of records of a given concept which occur in person with implausible gender for that concept\r\n\r\nParameters used in this template:\r\ncdmDatabaseSchema = cdm_ibm_mdcd_v993.dbo\r\ncdmTableName = CONDITION_OCCURRENCE\r\ncdmFieldName = CONDITION_CONCEPT_ID\r\nconceptId = 40482406\r\nplausibleGender = Female\r\n\r\n**********/\r\n\r\n\r\nSELECT num_violated_rows, CASE WHEN denominator.num_rows = 0 THEN 0 ELSE 1.0*num_violated_rows/denominator.num_rows END AS pct_violated_rows, \r\n  denominator.num_rows as num_denominator_rows\r\nFROM\r\n(\r\n\tSELECT COUNT_BIG(*) AS num_violated_rows\r\n\tFROM\r\n\t(\r\n\t\tSELECT cdmTable.* \r\n\t\tFROM cdm_ibm_mdcd_v993.dbo.CONDITION_OCCURRENCE cdmTable\r\n\t\t\tINNER JOIN cdm_ibm_mdcd_v993.dbo.person p\r\n\t\t\tON cdmTable.person_id = p.person_id\r\n\t\t\t\r\n\t\t\t\r\n\t\t\t\r\n\t\tWHERE cdmTable.CONDITION_CONCEPT_ID = 40482406\r\n\t\tAND p.gender_concept_id <> 8532 \r\n\t) violated_rows\r\n) violated_row_count,\r\n( \r\n\tSELECT COUNT_BIG(*) AS num_rows\r\n\tFROM cdm_ibm_mdcd_v993.dbo.CONDITION_OCCURRENCE cdmTable\r\n\t\r\n\t\r\n\t\r\n\tWHERE CONDITION_CONCEPT_ID = 40482406\r\n) denominator\r\n;","CHECK_NAME":"plausibleGender","CHECK_LEVEL":"CONCEPT","CHECK_DESCRIPTION":"For a CONCEPT_ID 40482406 (Low lying placenta), the number and percent of records associated with patients with an implausible gender (correct gender = Female).","CDM_TABLE_NAME":"CONDITION_OCCURRENCE","CDM_FIELD_NAME":"CONDITION_CONCEPT_ID","CONCEPT_ID":"40482406","SQL_FILE":"concept_plausible_gender.sql","CATEGORY":"Plausibility","SUBCATEGORY":"Atemporal","CONTEXT":"Validation","checkId":3117,"FAILED":0,"THRESHOLD_VALUE":5,"_row":"20.280"},{"NUM_VIOLATED_ROWS":170,"PCT_VIOLATED_ROWS":0.0018,"NUM_DENOMINATOR_ROWS":95518,"EXECUTION_TIME":"0.962977 secs","QUERY_TEXT":"\r\n/*********\r\nCONCEPT LEVEL check:\r\nPLAUSIBLE_GENDER - number of records of a given concept which occur in person with implausible gender for that concept\r\n\r\nParameters used in this template:\r\ncdmDatabaseSchema = cdm_ibm_mdcd_v993.dbo\r\ncdmTableName = CONDITION_OCCURRENCE\r\ncdmFieldName = CONDITION_CONCEPT_ID\r\nconceptId = 40483613\r\nplausibleGender = Female\r\n\r\n**********/\r\n\r\n\r\nSELECT num_violated_rows, CASE WHEN denominator.num_rows = 0 THEN 0 ELSE 1.0*num_violated_rows/denominator.num_rows END AS pct_violated_rows, \r\n  denominator.num_rows as num_denominator_rows\r\nFROM\r\n(\r\n\tSELECT COUNT_BIG(*) AS num_violated_rows\r\n\tFROM\r\n\t(\r\n\t\tSELECT cdmTable.* \r\n\t\tFROM cdm_ibm_mdcd_v993.dbo.CONDITION_OCCURRENCE cdmTable\r\n\t\t\tINNER JOIN cdm_ibm_mdcd_v993.dbo.person p\r\n\t\t\tON cdmTable.person_id = p.person_id\r\n\t\t\t\r\n\t\t\t\r\n\t\t\t\r\n\t\tWHERE cdmTable.CONDITION_CONCEPT_ID = 40483613\r\n\t\tAND p.gender_concept_id <> 8532 \r\n\t) violated_rows\r\n) violated_row_count,\r\n( \r\n\tSELECT COUNT_BIG(*) AS num_rows\r\n\tFROM cdm_ibm_mdcd_v993.dbo.CONDITION_OCCURRENCE cdmTable\r\n\t\r\n\t\r\n\t\r\n\tWHERE CONDITION_CONCEPT_ID = 40483613\r\n) denominator\r\n;","CHECK_NAME":"plausibleGender","CHECK_LEVEL":"CONCEPT","CHECK_DESCRIPTION":"For a CONCEPT_ID 40483613 (Inflammatory disease of female genital structure), the number and percent of records associated with patients with an implausible gender (correct gender = Female).","CDM_TABLE_NAME":"CONDITION_OCCURRENCE","CDM_FIELD_NAME":"CONDITION_CONCEPT_ID","CONCEPT_ID":"40483613","SQL_FILE":"concept_plausible_gender.sql","CATEGORY":"Plausibility","SUBCATEGORY":"Atemporal","CONTEXT":"Validation","checkId":3118,"FAILED":0,"THRESHOLD_VALUE":5,"_row":"20.281"},{"NUM_VIOLATED_ROWS":24,"PCT_VIOLATED_ROWS":0.0004,"NUM_DENOMINATOR_ROWS":61091,"EXECUTION_TIME":"1.138972 secs","QUERY_TEXT":"\r\n/*********\r\nCONCEPT LEVEL check:\r\nPLAUSIBLE_GENDER - number of records of a given concept which occur in person with implausible gender for that concept\r\n\r\nParameters used in this template:\r\ncdmDatabaseSchema = cdm_ibm_mdcd_v993.dbo\r\ncdmTableName = CONDITION_OCCURRENCE\r\ncdmFieldName = CONDITION_CONCEPT_ID\r\nconceptId = 40490888\r\nplausibleGender = Female\r\n\r\n**********/\r\n\r\n\r\nSELECT num_violated_rows, CASE WHEN denominator.num_rows = 0 THEN 0 ELSE 1.0*num_violated_rows/denominator.num_rows END AS pct_violated_rows, \r\n  denominator.num_rows as num_denominator_rows\r\nFROM\r\n(\r\n\tSELECT COUNT_BIG(*) AS num_violated_rows\r\n\tFROM\r\n\t(\r\n\t\tSELECT cdmTable.* \r\n\t\tFROM cdm_ibm_mdcd_v993.dbo.CONDITION_OCCURRENCE cdmTable\r\n\t\t\tINNER JOIN cdm_ibm_mdcd_v993.dbo.person p\r\n\t\t\tON cdmTable.person_id = p.person_id\r\n\t\t\t\r\n\t\t\t\r\n\t\t\t\r\n\t\tWHERE cdmTable.CONDITION_CONCEPT_ID = 40490888\r\n\t\tAND p.gender_concept_id <> 8532 \r\n\t) violated_rows\r\n) violated_row_count,\r\n( \r\n\tSELECT COUNT_BIG(*) AS num_rows\r\n\tFROM cdm_ibm_mdcd_v993.dbo.CONDITION_OCCURRENCE cdmTable\r\n\t\r\n\t\r\n\t\r\n\tWHERE CONDITION_CONCEPT_ID = 40490888\r\n) denominator\r\n;","CHECK_NAME":"plausibleGender","CHECK_LEVEL":"CONCEPT","CHECK_DESCRIPTION":"For a CONCEPT_ID 40490888 (Herniation of rectum into vagina), the number and percent of records associated with patients with an implausible gender (correct gender = Female).","CDM_TABLE_NAME":"CONDITION_OCCURRENCE","CDM_FIELD_NAME":"CONDITION_CONCEPT_ID","CONCEPT_ID":"40490888","SQL_FILE":"concept_plausible_gender.sql","CATEGORY":"Plausibility","SUBCATEGORY":"Atemporal","CONTEXT":"Validation","checkId":3119,"FAILED":0,"THRESHOLD_VALUE":5,"_row":"20.282"},{"NUM_VIOLATED_ROWS":375,"PCT_VIOLATED_ROWS":0.0037,"NUM_DENOMINATOR_ROWS":101704,"EXECUTION_TIME":"0.854972 secs","QUERY_TEXT":"\r\n/*********\r\nCONCEPT LEVEL check:\r\nPLAUSIBLE_GENDER - number of records of a given concept which occur in person with implausible gender for that concept\r\n\r\nParameters used in this template:\r\ncdmDatabaseSchema = cdm_ibm_mdcd_v993.dbo\r\ncdmTableName = CONDITION_OCCURRENCE\r\ncdmFieldName = CONDITION_CONCEPT_ID\r\nconceptId = 42709954\r\nplausibleGender = Male\r\n\r\n**********/\r\n\r\n\r\nSELECT num_violated_rows, CASE WHEN denominator.num_rows = 0 THEN 0 ELSE 1.0*num_violated_rows/denominator.num_rows END AS pct_violated_rows, \r\n  denominator.num_rows as num_denominator_rows\r\nFROM\r\n(\r\n\tSELECT COUNT_BIG(*) AS num_violated_rows\r\n\tFROM\r\n\t(\r\n\t\tSELECT cdmTable.* \r\n\t\tFROM cdm_ibm_mdcd_v993.dbo.CONDITION_OCCURRENCE cdmTable\r\n\t\t\tINNER JOIN cdm_ibm_mdcd_v993.dbo.person p\r\n\t\t\tON cdmTable.person_id = p.person_id\r\n\t\t\t\r\n\t\t\t\r\n\t\t\t\r\n\t\tWHERE cdmTable.CONDITION_CONCEPT_ID = 42709954\r\n\t\tAND p.gender_concept_id <> 8507 \r\n\t) violated_rows\r\n) violated_row_count,\r\n( \r\n\tSELECT COUNT_BIG(*) AS num_rows\r\n\tFROM cdm_ibm_mdcd_v993.dbo.CONDITION_OCCURRENCE cdmTable\r\n\t\r\n\t\r\n\t\r\n\tWHERE CONDITION_CONCEPT_ID = 42709954\r\n) denominator\r\n;","CHECK_NAME":"plausibleGender","CHECK_LEVEL":"CONCEPT","CHECK_DESCRIPTION":"For a CONCEPT_ID 42709954 (Phimosis), the number and percent of records associated with patients with an implausible gender (correct gender = Male).","CDM_TABLE_NAME":"CONDITION_OCCURRENCE","CDM_FIELD_NAME":"CONDITION_CONCEPT_ID","CONCEPT_ID":"42709954","SQL_FILE":"concept_plausible_gender.sql","CATEGORY":"Plausibility","SUBCATEGORY":"Atemporal","CONTEXT":"Validation","checkId":3120,"FAILED":0,"THRESHOLD_VALUE":5,"_row":"20.283"},{"NUM_VIOLATED_ROWS":5,"PCT_VIOLATED_ROWS":0.0006,"NUM_DENOMINATOR_ROWS":8656,"EXECUTION_TIME":"1.121964 secs","QUERY_TEXT":"\r\n/*********\r\nCONCEPT LEVEL check:\r\nPLAUSIBLE_GENDER - number of records of a given concept which occur in person with implausible gender for that concept\r\n\r\nParameters used in this template:\r\ncdmDatabaseSchema = cdm_ibm_mdcd_v993.dbo\r\ncdmTableName = CONDITION_OCCURRENCE\r\ncdmFieldName = CONDITION_CONCEPT_ID\r\nconceptId = 45757415\r\nplausibleGender = Female\r\n\r\n**********/\r\n\r\n\r\nSELECT num_violated_rows, CASE WHEN denominator.num_rows = 0 THEN 0 ELSE 1.0*num_violated_rows/denominator.num_rows END AS pct_violated_rows, \r\n  denominator.num_rows as num_denominator_rows\r\nFROM\r\n(\r\n\tSELECT COUNT_BIG(*) AS num_violated_rows\r\n\tFROM\r\n\t(\r\n\t\tSELECT cdmTable.* \r\n\t\tFROM cdm_ibm_mdcd_v993.dbo.CONDITION_OCCURRENCE cdmTable\r\n\t\t\tINNER JOIN cdm_ibm_mdcd_v993.dbo.person p\r\n\t\t\tON cdmTable.person_id = p.person_id\r\n\t\t\t\r\n\t\t\t\r\n\t\t\t\r\n\t\tWHERE cdmTable.CONDITION_CONCEPT_ID = 45757415\r\n\t\tAND p.gender_concept_id <> 8532 \r\n\t) violated_rows\r\n) violated_row_count,\r\n( \r\n\tSELECT COUNT_BIG(*) AS num_rows\r\n\tFROM cdm_ibm_mdcd_v993.dbo.CONDITION_OCCURRENCE cdmTable\r\n\t\r\n\t\r\n\t\r\n\tWHERE CONDITION_CONCEPT_ID = 45757415\r\n) denominator\r\n;","CHECK_NAME":"plausibleGender","CHECK_LEVEL":"CONCEPT","CHECK_DESCRIPTION":"For a CONCEPT_ID 45757415 (Benign endometrial hyperplasia), the number and percent of records associated with patients with an implausible gender (correct gender = Female).","CDM_TABLE_NAME":"CONDITION_OCCURRENCE","CDM_FIELD_NAME":"CONDITION_CONCEPT_ID","CONCEPT_ID":"45757415","SQL_FILE":"concept_plausible_gender.sql","CATEGORY":"Plausibility","SUBCATEGORY":"Atemporal","CONTEXT":"Validation","checkId":3121,"FAILED":0,"THRESHOLD_VALUE":5,"_row":"20.284"},{"NUM_VIOLATED_ROWS":215,"PCT_VIOLATED_ROWS":0.0023,"NUM_DENOMINATOR_ROWS":94134,"EXECUTION_TIME":"1.208972 secs","QUERY_TEXT":"\r\n/*********\r\nCONCEPT LEVEL check:\r\nPLAUSIBLE_GENDER - number of records of a given concept which occur in person with implausible gender for that concept\r\n\r\nParameters used in this template:\r\ncdmDatabaseSchema = cdm_ibm_mdcd_v993.dbo\r\ncdmTableName = CONDITION_OCCURRENCE\r\ncdmFieldName = CONDITION_CONCEPT_ID\r\nconceptId = 45766654\r\nplausibleGender = Male\r\n\r\n**********/\r\n\r\n\r\nSELECT num_violated_rows, CASE WHEN denominator.num_rows = 0 THEN 0 ELSE 1.0*num_violated_rows/denominator.num_rows END AS pct_violated_rows, \r\n  denominator.num_rows as num_denominator_rows\r\nFROM\r\n(\r\n\tSELECT COUNT_BIG(*) AS num_violated_rows\r\n\tFROM\r\n\t(\r\n\t\tSELECT cdmTable.* \r\n\t\tFROM cdm_ibm_mdcd_v993.dbo.CONDITION_OCCURRENCE cdmTable\r\n\t\t\tINNER JOIN cdm_ibm_mdcd_v993.dbo.person p\r\n\t\t\tON cdmTable.person_id = p.person_id\r\n\t\t\t\r\n\t\t\t\r\n\t\t\t\r\n\t\tWHERE cdmTable.CONDITION_CONCEPT_ID = 45766654\r\n\t\tAND p.gender_concept_id <> 8507 \r\n\t) violated_rows\r\n) violated_row_count,\r\n( \r\n\tSELECT COUNT_BIG(*) AS num_rows\r\n\tFROM cdm_ibm_mdcd_v993.dbo.CONDITION_OCCURRENCE cdmTable\r\n\t\r\n\t\r\n\t\r\n\tWHERE CONDITION_CONCEPT_ID = 45766654\r\n) denominator\r\n;","CHECK_NAME":"plausibleGender","CHECK_LEVEL":"CONCEPT","CHECK_DESCRIPTION":"For a CONCEPT_ID 45766654 (Disorder of skin of penis), the number and percent of records associated with patients with an implausible gender (correct gender = Male).","CDM_TABLE_NAME":"CONDITION_OCCURRENCE","CDM_FIELD_NAME":"CONDITION_CONCEPT_ID","CONCEPT_ID":"45766654","SQL_FILE":"concept_plausible_gender.sql","CATEGORY":"Plausibility","SUBCATEGORY":"Atemporal","CONTEXT":"Validation","checkId":3122,"FAILED":0,"THRESHOLD_VALUE":5,"_row":"20.285"},{"NUM_VIOLATED_ROWS":70,"PCT_VIOLATED_ROWS":0.0008,"NUM_DENOMINATOR_ROWS":89096,"EXECUTION_TIME":"0.811971 secs","QUERY_TEXT":"\r\n/*********\r\nCONCEPT LEVEL check:\r\nPLAUSIBLE_GENDER - number of records of a given concept which occur in person with implausible gender for that concept\r\n\r\nParameters used in this template:\r\ncdmDatabaseSchema = cdm_ibm_mdcd_v993.dbo\r\ncdmTableName = CONDITION_OCCURRENCE\r\ncdmFieldName = CONDITION_CONCEPT_ID\r\nconceptId = 45770892\r\nplausibleGender = Female\r\n\r\n**********/\r\n\r\n\r\nSELECT num_violated_rows, CASE WHEN denominator.num_rows = 0 THEN 0 ELSE 1.0*num_violated_rows/denominator.num_rows END AS pct_violated_rows, \r\n  denominator.num_rows as num_denominator_rows\r\nFROM\r\n(\r\n\tSELECT COUNT_BIG(*) AS num_violated_rows\r\n\tFROM\r\n\t(\r\n\t\tSELECT cdmTable.* \r\n\t\tFROM cdm_ibm_mdcd_v993.dbo.CONDITION_OCCURRENCE cdmTable\r\n\t\t\tINNER JOIN cdm_ibm_mdcd_v993.dbo.person p\r\n\t\t\tON cdmTable.person_id = p.person_id\r\n\t\t\t\r\n\t\t\t\r\n\t\t\t\r\n\t\tWHERE cdmTable.CONDITION_CONCEPT_ID = 45770892\r\n\t\tAND p.gender_concept_id <> 8532 \r\n\t) violated_rows\r\n) violated_row_count,\r\n( \r\n\tSELECT COUNT_BIG(*) AS num_rows\r\n\tFROM cdm_ibm_mdcd_v993.dbo.CONDITION_OCCURRENCE cdmTable\r\n\t\r\n\t\r\n\t\r\n\tWHERE CONDITION_CONCEPT_ID = 45770892\r\n) denominator\r\n;","CHECK_NAME":"plausibleGender","CHECK_LEVEL":"CONCEPT","CHECK_DESCRIPTION":"For a CONCEPT_ID 45770892 (Primary malignant neoplasm of uterus), the number and percent of records associated with patients with an implausible gender (correct gender = Female).","CDM_TABLE_NAME":"CONDITION_OCCURRENCE","CDM_FIELD_NAME":"CONDITION_CONCEPT_ID","CONCEPT_ID":"45770892","SQL_FILE":"concept_plausible_gender.sql","CATEGORY":"Plausibility","SUBCATEGORY":"Atemporal","CONTEXT":"Validation","checkId":3123,"FAILED":0,"THRESHOLD_VALUE":5,"_row":"20.286"},{"NUM_VIOLATED_ROWS":23,"PCT_VIOLATED_ROWS":0.0017,"NUM_DENOMINATOR_ROWS":13804,"EXECUTION_TIME":"0.806975 secs","QUERY_TEXT":"\r\n/*********\r\nCONCEPT LEVEL check:\r\nPLAUSIBLE_GENDER - number of records of a given concept which occur in person with implausible gender for that concept\r\n\r\nParameters used in this template:\r\ncdmDatabaseSchema = cdm_ibm_mdcd_v993.dbo\r\ncdmTableName = CONDITION_OCCURRENCE\r\ncdmFieldName = CONDITION_CONCEPT_ID\r\nconceptId = 45772671\r\nplausibleGender = Male\r\n\r\n**********/\r\n\r\n\r\nSELECT num_violated_rows, CASE WHEN denominator.num_rows = 0 THEN 0 ELSE 1.0*num_violated_rows/denominator.num_rows END AS pct_violated_rows, \r\n  denominator.num_rows as num_denominator_rows\r\nFROM\r\n(\r\n\tSELECT COUNT_BIG(*) AS num_violated_rows\r\n\tFROM\r\n\t(\r\n\t\tSELECT cdmTable.* \r\n\t\tFROM cdm_ibm_mdcd_v993.dbo.CONDITION_OCCURRENCE cdmTable\r\n\t\t\tINNER JOIN cdm_ibm_mdcd_v993.dbo.person p\r\n\t\t\tON cdmTable.person_id = p.person_id\r\n\t\t\t\r\n\t\t\t\r\n\t\t\t\r\n\t\tWHERE cdmTable.CONDITION_CONCEPT_ID = 45772671\r\n\t\tAND p.gender_concept_id <> 8507 \r\n\t) violated_rows\r\n) violated_row_count,\r\n( \r\n\tSELECT COUNT_BIG(*) AS num_rows\r\n\tFROM cdm_ibm_mdcd_v993.dbo.CONDITION_OCCURRENCE cdmTable\r\n\t\r\n\t\r\n\t\r\n\tWHERE CONDITION_CONCEPT_ID = 45772671\r\n) denominator\r\n;","CHECK_NAME":"plausibleGender","CHECK_LEVEL":"CONCEPT","CHECK_DESCRIPTION":"For a CONCEPT_ID 45772671 (Nodular prostate without urinary obstruction), the number and percent of records associated with patients with an implausible gender (correct gender = Male).","CDM_TABLE_NAME":"CONDITION_OCCURRENCE","CDM_FIELD_NAME":"CONDITION_CONCEPT_ID","CONCEPT_ID":"45772671","SQL_FILE":"concept_plausible_gender.sql","CATEGORY":"Plausibility","SUBCATEGORY":"Atemporal","CONTEXT":"Validation","checkId":3124,"FAILED":0,"THRESHOLD_VALUE":5,"_row":"20.287"}],"Metadata":[{"CDM_SOURCE_NAME":"IBM® MarketScan® Multi-State Medicaid Database","CDM_SOURCE_ABBREVIATION":"IBM MDCD","CDM_HOLDER":"Janssen R&D","SOURCE_DESCRIPTION":"IBM® MarketScan® Multi-State Medicaid Database (MDCD) adjudicated US health insurance claims for Medicaid enrollees from multiple states and includes hospital discharge diagnoses, outpatient diagnoses and procedures, and outpatient pharmacy claims as well  as ethnicity and Medicare eligibility.  Members maintain their same identifier even if they leave the system for a brief period however the dataset lacks lab data. The major data elements contained within this database are outpatient pharmacy dispensing claims (coded with National Drug Codes (NDC), inpatient and outpatient medical claims which provide procedure codes (coded in CPT-4, HCPCs, ICD-9-CM or ICD-10-PCS) and diagnosis codes (coded in ICD-9-CM or ICD-10-CM).  The data does not contain laboratory results.\n\nThese results are meant to be used as supplementary material to publication: [need reference]","SOURCE_DOCUMENTATION_REFERENCE":"","CDM_ETL_REFERENCE":"https://ohdsi.github.io/ETL-LambdaBuilder/docs/IBM_MDCD","CDM_RELEASE_DATE":"2019-07-26","CDM_VERSION":"v5.3.1","DQD_VERSION":"1.0.0"}],"Overview":{"countTotal":[3124],"countPassed":[3094],"countErrorFailed":[0],"countThresholdFailed":[30],"countOverallFailed":[30],"percentPassed":[99],"percentFailed":[1],"countTotalPlausibility":[2142],"countTotalConformance":[643],"countTotalCompleteness":[339],"countFailedPlausibility":[12],"countFailedConformance":[13],"countFailedCompleteness":[5],"countPassedPlausibility":[2130],"countPassedConformance":[630],"countPassedCompleteness":[334]}}
```
